## Supplementary material for "Genetic and environmental regulation of caudate nucleus transcriptome: insight into schizophrenia risk and the dopamine system": Data S7: GO_analysis_module_black.txt

```
GO:0014003 BP 3.31e-07   8/826    25/28555 D05 oligodendrocyte development              745.0, 1902.0, 2934.0, 4821.0, 6663.0, 56978.0, 116448.0, 118738.0 
GO:0006357 BP 2.37e-06  88/826  1606/28555 D10 regulation of transcription by RNA polymerase II 307.0, 672.0, 745.0, 865.0, 1997.0, 1998.0, 2000.0, 3065.0, 3231.0, 3660.0, 3661.0, 4211.0, 4303.0, 4520.0, 4613.0, 4808.0, 4821.0, 5455.0, 5629.0, 6299.0, 6599.0, 6615.0, 6663.0, 6667.0, 6720.0, 6776.0, 6938.0, 7024.0, 7073.0, 7545.0, 7551.0, 7586.0, 7746.0, 7775.0, 7942.0, 8820.0, 9282.0, 9586.0, 9705.0, 9839.0, 10655.0, 10780.0, 10782.0, 11262.0, 22834.0, 22882.0, 23269.0, 23598.0, 26959.0, 27324.0, 30812.0, 50485.0, 51043.0, 51058.0, 51276.0, 51621.0, 55023.0, 55502.0, 55806.0, 57507.0, 57594.0, 58190.0, 58486.0, 64764.0, 80345.0, 81628.0, 84107.0, 84124.0, 84504.0, 84614.0, 91975.0, 116448.0, 147929.0, 148327.0, 163071.0, 163227.0, 200014.0, 254251.0, 283337.0, 284390.0, 285267.0, 285268.0, 339327.0, 342926.0, 349075.0, 389524.0, 619279.0, 643836.0 
GO:0006402 BP 8.85e-06   7/826    27/28555 D08 mRNA catabolic process                   3303.0, 3304.0, 22882.0, 56339.0, 79066.0, 87178.0, 131870.0 
GO:0007417 BP 9.84e-06  15/826   136/28555 D04 central nervous system development       1462.0, 2934.0, 4155.0, 4520.0, 4804.0, 4808.0, 5455.0, 6658.0, 6788.0, 7077.0, 7545.0, 10763.0, 60484.0, 65108.0, 84107.0 
GO:0022010 BP 1.34e-05   5/826    12/28555 D05 central nervous system myelination       443.0, 745.0, 3766.0, 6663.0, 84504.0 
GO:0007411 BP 2.00e-05  19/826   217/28555 D04 axon guidance                            1605.0, 1942.0, 2048.0, 2549.0, 3799.0, 4684.0, 4756.0, 4804.0, 5747.0, 5818.0, 6900.0, 7143.0, 7869.0, 9037.0, 9846.0, 10507.0, 54910.0, 57556.0, 219699.0 
GO:0001755 BP 3.34e-05   8/826    44/28555 D06 neural crest cell migration              6663.0, 7869.0, 9037.0, 10507.0, 23603.0, 30812.0, 54910.0, 57556.0 
GO:0008285 BP 3.71e-05  28/826   413/28555 D05 negative regulation of cell population proliferation 563.0, 780.0, 1021.0, 1030.0, 1488.0, 2495.0, 3300.0, 3303.0, 3304.0, 3430.0, 4000.0, 4303.0, 5629.0, 5796.0, 6788.0, 7077.0, 9705.0, 10076.0, 10397.0, 11180.0, 23677.0, 28514.0, 51621.0, 79789.0, 80199.0, 84445.0, 162681.0, 388324.0 
GO:0006915 BP 4.39e-05  34/826   548/28555 D04 apoptotic process                        317.0, 666.0, 672.0, 825.0, 1793.0, 2263.0, 3092.0, 3661.0, 4671.0, 4808.0, 5062.0, 5414.0, 5794.0, 5977.0, 6242.0, 6446.0, 6788.0, 7073.0, 8717.0, 10018.0, 22900.0, 23239.0, 23604.0, 27324.0, 57448.0, 57556.0, 79156.0, 81788.0, 84957.0, 115584.0, 117584.0, 158471.0, 219699.0, 399694.0 
GO:0035195 BP 8.62e-07   0/826   548/28555 D10 gene silencing by miRNA                   
GO:0050911 BP 1.44e-05   0/826   403/28555 D05 detection of chemical stimulus involved in sensory perception of smell  
GO:0005912 CC 2.83e-07  22/826   163/28555 D05 adherens junction                        1500.0, 1605.0, 3728.0, 4643.0, 5796.0, 5818.0, 7094.0, 8502.0, 8773.0, 9267.0, 10397.0, 11135.0, 11155.0, 23150.0, 28316.0, 28514.0, 29119.0, 57477.0, 64236.0, 84966.0, 84978.0, 134549.0 
GO:0005856 CC 9.40e-07  38/826   403/28555 D05 cytoskeleton                             1605.0, 1896.0, 2017.0, 2166.0, 2318.0, 3092.0, 3728.0, 3996.0, 4355.0, 4643.0, 4660.0, 5747.0, 7094.0, 8502.0, 8717.0, 8871.0, 9463.0, 9886.0, 9961.0, 10083.0, 10241.0, 10435.0, 11135.0, 11155.0, 23150.0, 23189.0, 26064.0, 29119.0, 29763.0, 54961.0, 55062.0, 56882.0, 57475.0, 65108.0, 80199.0, 84978.0, 115548.0, 163782.0 
GO:0005737 CC 4.18e-06 226/826  4659/28555 D02 cytoplasm                                25.0, 93.0, 105.0, 143.0, 204.0, 221.0, 307.0, 392.0, 666.0, 672.0, 825.0, 1021.0, 1030.0, 1270.0, 1500.0, 1573.0, 1605.0, 1755.0, 1785.0, 1793.0, 1806.0, 1841.0, 1902.0, 1936.0, 2017.0, 2246.0, 2263.0, 2318.0, 2356.0, 2495.0, 2584.0, 2934.0, 3065.0, 3092.0, 3303.0, 3304.0, 3430.0, 3656.0, 3661.0, 3728.0, 3993.0, 3996.0, 4303.0, 4355.0, 4361.0, 4520.0, 4642.0, 4643.0, 4660.0, 4671.0, 4752.0, 4919.0, 4940.0, 5027.0, 5051.0, 5062.0, 5269.0, 5287.0, 5564.0, 5629.0, 5635.0, 5698.0, 5747.0, 5794.0, 6299.0, 6446.0, 6591.0, 6599.0, 6615.0, 6667.0, 6720.0, 6788.0, 6868.0, 6938.0, 7073.0, 7444.0, 7508.0, 7545.0, 7726.0, 7942.0, 8502.0, 8537.0, 8555.0, 8717.0, 8738.0, 8773.0, 8777.0, 9127.0, 9267.0, 9294.0, 9448.0, 9454.0, 9463.0, 9473.0, 9669.0, 9846.0, 9895.0, 9961.0, 10072.0, 10083.0, 10103.0, 10226.0, 10241.0, 10278.0, 10397.0, 10420.0, 10425.0, 10435.0, 10561.0, 10566.0, 10763.0, 10782.0, 11135.0, 11145.0, 11180.0, 11240.0, 11322.0, 22846.0, 22900.0, 23001.0, 23075.0, 23150.0, 23189.0, 23239.0, 23303.0, 23405.0, 23604.0, 23612.0, 23677.0, 24139.0, 27106.0, 27129.0, 27296.0, 29063.0, 29763.0, 29926.0, 29995.0, 30812.0, 50717.0, 54625.0, 54853.0, 54893.0, 54899.0, 54960.0, 54961.0, 55062.0, 55171.0, 55182.0, 55223.0, 55614.0, 55619.0, 55704.0, 55902.0, 55914.0, 56339.0, 56882.0, 56904.0, 56957.0, 57060.0, 57477.0, 57509.0, 57698.0, 58473.0, 63929.0, 64135.0, 64328.0, 64506.0, 64852.0, 64901.0, 65108.0, 78996.0, 79066.0, 79789.0, 79987.0, 80005.0, 80199.0, 80725.0, 81788.0, 81930.0, 83543.0, 83983.0, 84101.0, 84722.0, 84872.0, 85407.0, 85417.0, 87178.0, 91010.0, 92291.0, 113235.0, 113451.0, 115548.0, 117283.0, 117584.0, 118611.0, 122622.0, 125061.0, 131870.0, 132864.0, 146857.0, 147138.0, 154043.0, 154881.0, 158471.0, 161176.0, 163782.0, 168448.0, 200316.0, 201266.0, 201627.0, 220296.0, 220972.0, 221184.0, 221458.0, 222166.0, 284119.0, 286204.0, 340371.0, 388324.0, 389084.0, 389337.0, 400961.0, 645121.0, 728113.0, 768206.0, 100128908.0 
GO:0005829 CC 4.50e-06 232/826  5207/28555 D02 cytosol                                  25.0, 100.0, 143.0, 221.0, 272.0, 317.0, 369.0, 392.0, 443.0, 706.0, 745.0, 825.0, 1021.0, 1030.0, 1238.0, 1312.0, 1500.0, 1605.0, 1783.0, 1785.0, 1793.0, 1806.0, 1841.0, 1936.0, 1998.0, 2017.0, 2048.0, 2246.0, 2318.0, 2342.0, 2356.0, 2495.0, 2549.0, 2584.0, 2934.0, 2954.0, 3065.0, 3092.0, 3300.0, 3303.0, 3304.0, 3430.0, 3656.0, 3660.0, 3661.0, 3728.0, 3799.0, 3991.0, 3993.0, 4000.0, 4134.0, 4174.0, 4176.0, 4303.0, 4337.0, 4361.0, 4634.0, 4642.0, 4651.0, 4660.0, 4684.0, 4804.0, 4940.0, 5062.0, 5151.0, 5269.0, 5287.0, 5414.0, 5422.0, 5564.0, 5629.0, 5698.0, 5747.0, 5866.0, 5923.0, 5977.0, 5998.0, 6242.0, 6430.0, 6446.0, 6468.0, 6502.0, 6615.0, 6720.0, 6776.0, 6788.0, 6810.0, 6868.0, 7024.0, 7094.0, 7109.0, 7353.0, 7439.0, 7456.0, 7508.0, 7726.0, 7775.0, 7942.0, 7994.0, 8086.0, 8243.0, 8345.0, 8437.0, 8495.0, 8605.0, 8677.0, 8717.0, 8738.0, 8871.0, 9053.0, 9179.0, 9267.0, 9454.0, 9463.0, 9669.0, 9765.0, 9839.0, 9846.0, 9886.0, 9961.0, 10018.0, 10051.0, 10072.0, 10083.0, 10226.0, 10241.0, 10397.0, 10435.0, 10622.0, 11077.0, 11145.0, 11180.0, 11240.0, 22821.0, 22882.0, 22900.0, 22905.0, 22989.0, 23001.0, 23220.0, 23239.0, 23303.0, 23405.0, 25938.0, 26058.0, 26064.0, 26119.0, 26259.0, 27147.0, 27185.0, 27324.0, 29104.0, 29119.0, 29763.0, 50717.0, 51421.0, 51523.0, 51542.0, 54492.0, 54625.0, 54820.0, 54858.0, 54893.0, 54899.0, 54908.0, 54960.0, 55037.0, 55062.0, 55223.0, 55614.0, 55619.0, 55701.0, 55704.0, 55793.0, 55902.0, 56904.0, 56957.0, 57010.0, 57060.0, 57571.0, 57580.0, 57584.0, 57594.0, 57636.0, 57713.0, 58504.0, 58526.0, 63929.0, 64077.0, 64135.0, 64328.0, 64419.0, 64506.0, 64793.0, 64852.0, 79178.0, 79664.0, 80005.0, 80176.0, 80254.0, 81930.0, 84445.0, 84722.0, 84727.0, 84886.0, 84942.0, 87178.0, 89853.0, 89958.0, 90861.0, 91010.0, 91107.0, 92689.0, 94274.0, 113451.0, 114793.0, 115004.0, 115548.0, 117283.0, 117584.0, 118611.0, 122622.0, 122773.0, 125061.0, 154881.0, 163782.0, 163786.0, 196743.0, 201292.0, 201627.0, 254225.0, 284119.0 
GO:0005886 CC 4.56e-06 185/826  4459/28555 D03 plasma membrane                          55.0, 93.0, 100.0, 221.0, 307.0, 672.0, 683.0, 780.0, 825.0, 976.0, 1238.0, 1312.0, 1368.0, 1497.0, 1500.0, 1605.0, 1785.0, 1896.0, 1902.0, 1942.0, 2017.0, 2048.0, 2065.0, 2263.0, 2318.0, 2934.0, 3249.0, 3303.0, 3304.0, 3656.0, 3673.0, 3728.0, 3766.0, 3993.0, 3996.0, 4036.0, 4134.0, 4155.0, 4179.0, 4642.0, 4643.0, 4651.0, 4684.0, 4756.0, 4804.0, 4919.0, 4940.0, 5027.0, 5046.0, 5062.0, 5269.0, 5287.0, 5337.0, 5734.0, 5747.0, 5796.0, 5818.0, 5923.0, 5998.0, 6236.0, 6237.0, 6446.0, 6522.0, 6536.0, 6579.0, 6810.0, 6868.0, 6900.0, 7094.0, 7289.0, 7439.0, 7508.0, 8291.0, 8437.0, 8502.0, 8549.0, 8605.0, 8717.0, 8773.0, 8871.0, 8987.0, 9037.0, 9127.0, 9267.0, 9294.0, 9424.0, 9454.0, 9463.0, 9725.0, 9846.0, 9873.0, 9886.0, 10076.0, 10083.0, 10103.0, 10278.0, 10351.0, 10397.0, 10435.0, 10507.0, 10991.0, 11119.0, 11135.0, 11145.0, 11180.0, 11322.0, 22795.0, 22905.0, 23001.0, 23075.0, 23120.0, 23189.0, 23239.0, 23242.0, 23308.0, 23612.0, 26022.0, 26119.0, 27106.0, 28232.0, 28514.0, 29763.0, 51421.0, 54413.0, 54625.0, 54899.0, 55037.0, 55315.0, 55652.0, 55701.0, 55704.0, 55911.0, 55914.0, 56606.0, 56882.0, 56996.0, 57085.0, 57153.0, 57509.0, 57580.0, 57584.0, 60401.0, 63895.0, 65108.0, 79602.0, 79628.0, 79633.0, 79713.0, 79957.0, 80005.0, 84068.0, 84445.0, 84957.0, 85407.0, 85414.0, 89853.0, 90861.0, 91010.0, 91663.0, 94015.0, 113235.0, 114798.0, 115004.0, 115019.0, 115548.0, 115584.0, 117584.0, 118611.0, 121227.0, 121601.0, 140803.0, 143425.0, 143458.0, 147495.0, 150159.0, 154881.0, 196740.0, 201266.0, 219699.0, 221184.0, 284119.0, 286204.0, 338328.0, 399694.0, 643965.0 
GO:0048471 CC 5.00e-06  43/826   696/28555 D02 perinuclear region of cytoplasm          25.0, 307.0, 392.0, 1785.0, 2934.0, 3303.0, 3304.0, 3673.0, 3799.0, 4336.0, 5062.0, 5337.0, 5730.0, 6810.0, 8502.0, 8677.0, 8693.0, 8862.0, 8871.0, 8987.0, 9053.0, 9463.0, 9625.0, 9961.0, 10103.0, 10241.0, 10397.0, 11145.0, 11155.0, 23242.0, 23405.0, 26259.0, 27185.0, 51542.0, 57467.0, 57580.0, 57698.0, 64419.0, 79156.0, 84957.0, 113451.0, 253190.0, 399664.0 
GO:0005634 CC 5.33e-06 247/826  5311/28555 D05 nucleus                                  25.0, 35.0, 55.0, 143.0, 307.0, 317.0, 443.0, 563.0, 666.0, 672.0, 745.0, 825.0, 1021.0, 1030.0, 1488.0, 1500.0, 1785.0, 1841.0, 1936.0, 1997.0, 1998.0, 2000.0, 2178.0, 2246.0, 2263.0, 2275.0, 2495.0, 2934.0, 3065.0, 3092.0, 3231.0, 3300.0, 3303.0, 3304.0, 3430.0, 3656.0, 3660.0, 3661.0, 3673.0, 3728.0, 4000.0, 4155.0, 4174.0, 4176.0, 4211.0, 4303.0, 4337.0, 4361.0, 4520.0, 4613.0, 4752.0, 4808.0, 4821.0, 5062.0, 5414.0, 5422.0, 5455.0, 5564.0, 5629.0, 5698.0, 5747.0, 5977.0, 5998.0, 6299.0, 6446.0, 6502.0, 6591.0, 6599.0, 6615.0, 6663.0, 6667.0, 6720.0, 6788.0, 6938.0, 7024.0, 7073.0, 7289.0, 7353.0, 7444.0, 7508.0, 7545.0, 7551.0, 7586.0, 7726.0, 7746.0, 7942.0, 7994.0, 8086.0, 8243.0, 8345.0, 8502.0, 8555.0, 8717.0, 8738.0, 8820.0, 8839.0, 8969.0, 9282.0, 9473.0, 9586.0, 9679.0, 9705.0, 9745.0, 9839.0, 9961.0, 10051.0, 10241.0, 10362.0, 10397.0, 10420.0, 10425.0, 10566.0, 10622.0, 10655.0, 10732.0, 10734.0, 10780.0, 11066.0, 11240.0, 11262.0, 22834.0, 22882.0, 22900.0, 22913.0, 23075.0, 23189.0, 23239.0, 23351.0, 23405.0, 23598.0, 23604.0, 23677.0, 26959.0, 27129.0, 27185.0, 27296.0, 27324.0, 29104.0, 29995.0, 30812.0, 50485.0, 50717.0, 50809.0, 51058.0, 51111.0, 51131.0, 51244.0, 51276.0, 51426.0, 51523.0, 51621.0, 54108.0, 54625.0, 54880.0, 54908.0, 54960.0, 54961.0, 55023.0, 55063.0, 55502.0, 55619.0, 55719.0, 55914.0, 56339.0, 56957.0, 56978.0, 57060.0, 57448.0, 57478.0, 57507.0, 57509.0, 57594.0, 57713.0, 58190.0, 58490.0, 58504.0, 58526.0, 64077.0, 64135.0, 64236.0, 64506.0, 64761.0, 64764.0, 64852.0, 78995.0, 78996.0, 79066.0, 79156.0, 79830.0, 79879.0, 79987.0, 80345.0, 81628.0, 81788.0, 81930.0, 83607.0, 83983.0, 84057.0, 84101.0, 84107.0, 84124.0, 84504.0, 85417.0, 87178.0, 89853.0, 90861.0, 91107.0, 91133.0, 91975.0, 92105.0, 113451.0, 114825.0, 115004.0, 116448.0, 117283.0, 118738.0, 125061.0, 127428.0, 131870.0, 132864.0, 147929.0, 148327.0, 148398.0, 157777.0, 163071.0, 163227.0, 200014.0, 200316.0, 201266.0, 201973.0, 221184.0, 254225.0, 254251.0, 283337.0, 284119.0, 284390.0, 285267.0, 285268.0, 339327.0, 342926.0, 349075.0, 388324.0, 389524.0, 399664.0, 619279.0, 643836.0, 645121.0 
GO:0005654 CC 7.01e-06 156/826  3789/28555 D02 nucleoplasm                              25.0, 35.0, 672.0, 745.0, 865.0, 1021.0, 1238.0, 1605.0, 1793.0, 1936.0, 1997.0, 1998.0, 2000.0, 2048.0, 2178.0, 2187.0, 2246.0, 3065.0, 3231.0, 3303.0, 3304.0, 3660.0, 3661.0, 4000.0, 4125.0, 4174.0, 4176.0, 4303.0, 4361.0, 4520.0, 4613.0, 4660.0, 4756.0, 4804.0, 4821.0, 4940.0, 5287.0, 5414.0, 5422.0, 5427.0, 5455.0, 5564.0, 5629.0, 5698.0, 5977.0, 6299.0, 6430.0, 6502.0, 6591.0, 6599.0, 6615.0, 6658.0, 6663.0, 6667.0, 6720.0, 6776.0, 6938.0, 7024.0, 7073.0, 7289.0, 7353.0, 7508.0, 7545.0, 7775.0, 7994.0, 8086.0, 8243.0, 8345.0, 8549.0, 8555.0, 8605.0, 8773.0, 9282.0, 9328.0, 9839.0, 10051.0, 10103.0, 10362.0, 10420.0, 10425.0, 10622.0, 10734.0, 11066.0, 22882.0, 22900.0, 23001.0, 23091.0, 23220.0, 23269.0, 23379.0, 23598.0, 26064.0, 26959.0, 27129.0, 27324.0, 29995.0, 50485.0, 50717.0, 51043.0, 51111.0, 51131.0, 51244.0, 51426.0, 51497.0, 51523.0, 51542.0, 54853.0, 54880.0, 54960.0, 55037.0, 55619.0, 55719.0, 55793.0, 55806.0, 55902.0, 56339.0, 56904.0, 57477.0, 57594.0, 57713.0, 57804.0, 58190.0, 58490.0, 64328.0, 64421.0, 64506.0, 64745.0, 64764.0, 64852.0, 65258.0, 79664.0, 79710.0, 84101.0, 84181.0, 84614.0, 84722.0, 84872.0, 84957.0, 89958.0, 91833.0, 91975.0, 92105.0, 92689.0, 116154.0, 117584.0, 118611.0, 131870.0, 146956.0, 148327.0, 200014.0, 201292.0, 254225.0, 254827.0, 284119.0, 388324.0, 389524.0 
GO:0043231 CC 1.17e-05  49/826   870/28555 D04 intracellular membrane-bounded organelle 706.0, 1238.0, 1312.0, 1497.0, 1573.0, 1605.0, 1896.0, 2017.0, 3092.0, 3993.0, 4125.0, 4940.0, 5287.0, 5427.0, 5747.0, 5796.0, 5818.0, 5977.0, 6615.0, 6938.0, 7508.0, 7775.0, 9179.0, 9725.0, 9765.0, 9886.0, 10066.0, 10103.0, 10241.0, 10351.0, 10715.0, 22905.0, 22989.0, 23239.0, 23604.0, 55315.0, 55719.0, 55858.0, 55902.0, 57085.0, 57477.0, 57713.0, 91010.0, 129531.0, 132720.0, 200014.0, 201627.0, 220002.0, 284119.0 
GO:0032588 CC 1.92e-05  12/826    95/28555 D06 trans-Golgi network membrane             666.0, 3996.0, 8549.0, 8677.0, 9179.0, 9463.0, 10066.0, 23431.0, 51542.0, 55858.0, 63971.0, 84283.0 
GO:0000785 CC 4.23e-05  50/826   943/28555 D02 chromatin                                1997.0, 1998.0, 2000.0, 3065.0, 3231.0, 3660.0, 3661.0, 4176.0, 4211.0, 4303.0, 4613.0, 4808.0, 4821.0, 5422.0, 5455.0, 5629.0, 5977.0, 6591.0, 6599.0, 6658.0, 6663.0, 6667.0, 6720.0, 6776.0, 6938.0, 7024.0, 7942.0, 8820.0, 9586.0, 9705.0, 9839.0, 10655.0, 10732.0, 10734.0, 22882.0, 23269.0, 26959.0, 30812.0, 51621.0, 55502.0, 55719.0, 55806.0, 57594.0, 58486.0, 64764.0, 84504.0, 84614.0, 116448.0, 148327.0, 283337.0 
GO:0005871 CC 5.49e-05   8/826    47/28555 D03 kinesin complex                          3799.0, 23303.0, 27185.0, 54820.0, 55614.0, 63971.0, 81930.0, 221458.0 
GO:0001726 CC 8.63e-05  11/826    94/28555 D04 ruffle                                   1021.0, 2017.0, 2934.0, 4651.0, 7094.0, 7456.0, 23150.0, 23242.0, 64419.0, 81930.0, 91663.0 
GO:0030864 CC 1.00e-04   8/826    51/28555 D07 cortical actin cytoskeleton              2017.0, 2934.0, 3993.0, 3996.0, 4336.0, 57477.0, 91663.0, 134549.0 
GO:0005925 CC 2.86e-04  26/826   416/28555 D05 focal adhesion                           976.0, 1605.0, 1785.0, 2017.0, 2275.0, 2318.0, 2934.0, 3303.0, 3304.0, 3660.0, 3673.0, 3728.0, 4179.0, 5747.0, 6237.0, 6522.0, 6868.0, 7094.0, 8773.0, 9448.0, 10278.0, 11135.0, 23603.0, 57477.0, 58504.0, 83543.0 
GO:0005938 CC 3.13e-04  13/826   145/28555 D03 cell cortex                              2017.0, 2246.0, 2263.0, 4642.0, 4651.0, 5747.0, 9886.0, 23242.0, 23245.0, 23603.0, 26064.0, 57085.0, 285527.0 
GO:0051015 MF 7.70e-07  23/826   208/28555 D05 actin filament binding                   25.0, 2017.0, 2934.0, 3092.0, 4642.0, 4643.0, 4651.0, 7094.0, 9463.0, 10083.0, 22989.0, 23603.0, 29119.0, 57477.0, 57698.0, 65108.0, 79789.0, 83543.0, 91010.0, 114793.0, 122622.0, 134549.0, 161176.0 
GO:0003677 MF 1.26e-06  58/826   898/28555 D04 DNA binding                              25.0, 143.0, 672.0, 1936.0, 3660.0, 3661.0, 4176.0, 4211.0, 4303.0, 4361.0, 4520.0, 4613.0, 5422.0, 5427.0, 5450.0, 5629.0, 6651.0, 6658.0, 6663.0, 6667.0, 6720.0, 7024.0, 7073.0, 7551.0, 7726.0, 7994.0, 8345.0, 8820.0, 8969.0, 9328.0, 10362.0, 10732.0, 11262.0, 22882.0, 23075.0, 23405.0, 23598.0, 30812.0, 50809.0, 54108.0, 56957.0, 56978.0, 57060.0, 57594.0, 58486.0, 60685.0, 64135.0, 79725.0, 80816.0, 80820.0, 84107.0, 84181.0, 84504.0, 115004.0, 118738.0, 146956.0, 254251.0, 389524.0 
GO:0000978 MF 1.86e-06  68/826  1179/28555 D09 RNA polymerase II cis-regulatory region sequence-specific DNA binding 1997.0, 2000.0, 3065.0, 3231.0, 3660.0, 3661.0, 4211.0, 4303.0, 4520.0, 4613.0, 4808.0, 4821.0, 5455.0, 5629.0, 6299.0, 6591.0, 6615.0, 6658.0, 6663.0, 6667.0, 6720.0, 6776.0, 6938.0, 7024.0, 7545.0, 7586.0, 7746.0, 7775.0, 7942.0, 8820.0, 9586.0, 9705.0, 9745.0, 9839.0, 10655.0, 10732.0, 10780.0, 10782.0, 22834.0, 23269.0, 23598.0, 26959.0, 30812.0, 51043.0, 51058.0, 51276.0, 51621.0, 55502.0, 80345.0, 84107.0, 84124.0, 84504.0, 84614.0, 91975.0, 116448.0, 147929.0, 148327.0, 163071.0, 163227.0, 200014.0, 283337.0, 284390.0, 285268.0, 339327.0, 342926.0, 349075.0, 619279.0, 643836.0 
GO:1990837 MF 2.33e-06  39/826   555/28555 D06 sequence-specific double-stranded DNA binding 25.0, 1997.0, 1998.0, 2000.0, 3231.0, 3660.0, 3661.0, 4303.0, 4520.0, 4613.0, 4808.0, 5629.0, 6591.0, 6615.0, 6658.0, 6663.0, 6667.0, 6720.0, 6938.0, 7024.0, 7545.0, 7746.0, 7942.0, 8820.0, 9586.0, 10732.0, 10782.0, 30812.0, 51043.0, 51621.0, 55502.0, 80345.0, 84107.0, 84504.0, 84614.0, 148327.0, 283337.0, 349075.0, 619279.0 
GO:0000981 MF 2.39e-06  71/826  1246/28555 D03 DNA-binding transcription factor activity, RNA polymerase II-specific 745.0, 1997.0, 1998.0, 2000.0, 3231.0, 3660.0, 3661.0, 4211.0, 4303.0, 4520.0, 4613.0, 4808.0, 4821.0, 5455.0, 5629.0, 6299.0, 6591.0, 6658.0, 6663.0, 6667.0, 6720.0, 6776.0, 6938.0, 7024.0, 7545.0, 7551.0, 7586.0, 7746.0, 7775.0, 7942.0, 8820.0, 9586.0, 9705.0, 9745.0, 9839.0, 10655.0, 10732.0, 10780.0, 10782.0, 11262.0, 22834.0, 22882.0, 23269.0, 26959.0, 30812.0, 51043.0, 51276.0, 51621.0, 55502.0, 57594.0, 58486.0, 64764.0, 80345.0, 84107.0, 84124.0, 84504.0, 84614.0, 91975.0, 116448.0, 147929.0, 148327.0, 163071.0, 163227.0, 200014.0, 283337.0, 285267.0, 285268.0, 339327.0, 342926.0, 349075.0, 389524.0 
GO:0035091 MF 3.14e-06  12/826    80/28555 D04 phosphatidylinositol binding             3092.0, 4643.0, 5287.0, 5337.0, 7094.0, 7289.0, 54899.0, 55704.0, 79156.0, 92017.0, 115548.0, 129531.0 
GO:0046872 MF 3.58e-06 113/826  2303/28555 D04 metal ion binding                        93.0, 105.0, 272.0, 369.0, 443.0, 780.0, 1806.0, 2275.0, 2356.0, 3673.0, 4124.0, 4125.0, 4337.0, 4520.0, 4671.0, 4752.0, 4940.0, 5151.0, 5422.0, 5977.0, 6299.0, 6591.0, 6615.0, 6667.0, 6868.0, 7545.0, 7586.0, 7681.0, 7726.0, 7746.0, 7775.0, 8437.0, 9463.0, 9586.0, 9669.0, 9745.0, 9765.0, 9839.0, 10241.0, 10420.0, 10655.0, 10780.0, 10782.0, 11155.0, 11262.0, 22821.0, 22834.0, 22882.0, 23001.0, 23091.0, 23239.0, 23405.0, 23598.0, 51043.0, 51058.0, 51111.0, 51131.0, 51276.0, 51426.0, 51621.0, 54492.0, 55182.0, 55253.0, 55568.0, 55806.0, 56978.0, 57507.0, 57571.0, 58190.0, 58486.0, 64236.0, 64506.0, 64761.0, 64852.0, 79156.0, 79602.0, 79725.0, 80345.0, 80742.0, 80816.0, 83440.0, 84107.0, 84124.0, 84614.0, 84872.0, 91975.0, 94059.0, 115004.0, 115209.0, 117248.0, 117584.0, 118738.0, 140803.0, 146956.0, 147929.0, 158471.0, 163071.0, 163227.0, 220002.0, 221184.0, 254225.0, 283337.0, 284390.0, 285267.0, 285268.0, 339327.0, 340075.0, 342926.0, 349075.0, 399664.0, 619279.0, 643836.0, 100128908.0 
GO:0045159 MF 4.47e-06   5/826    10/28555 D05 myosin II binding                        2934.0, 3993.0, 3996.0, 57477.0, 134549.0 
GO:0005515 MF 5.81e-06 515/826 12369/28555 D02 protein binding                          25.0, 55.0, 93.0, 100.0, 143.0, 204.0, 221.0, 272.0, 307.0, 317.0, 369.0, 392.0, 443.0, 563.0, 666.0, 672.0, 706.0, 780.0, 825.0, 865.0, 957.0, 976.0, 1021.0, 1030.0, 1238.0, 1270.0, 1298.0, 1312.0, 1462.0, 1488.0, 1500.0, 1515.0, 1605.0, 1717.0, 1755.0, 1785.0, 1793.0, 1806.0, 1896.0, 1902.0, 1936.0, 1942.0, 1997.0, 1998.0, 2000.0, 2017.0, 2048.0, 2055.0, 2065.0, 2166.0, 2187.0, 2246.0, 2263.0, 2275.0, 2318.0, 2329.0, 2342.0, 2495.0, 2549.0, 2584.0, 2934.0, 2954.0, 3065.0, 3092.0, 3249.0, 3300.0, 3303.0, 3304.0, 3430.0, 3592.0, 3656.0, 3660.0, 3661.0, 3673.0, 3728.0, 3766.0, 3799.0, 3959.0, 3991.0, 3993.0, 3996.0, 4000.0, 4036.0, 4134.0, 4146.0, 4155.0, 4174.0, 4176.0, 4179.0, 4211.0, 4303.0, 4336.0, 4355.0, 4361.0, 4520.0, 4613.0, 4643.0, 4651.0, 4660.0, 4671.0, 4684.0, 4752.0, 4756.0, 4804.0, 4808.0, 4919.0, 4940.0, 5027.0, 5046.0, 5062.0, 5154.0, 5287.0, 5337.0, 5414.0, 5422.0, 5427.0, 5450.0, 5564.0, 5629.0, 5635.0, 5698.0, 5730.0, 5734.0, 5747.0, 5794.0, 5796.0, 5818.0, 5866.0, 5977.0, 5998.0, 6094.0, 6236.0, 6237.0, 6242.0, 6273.0, 6299.0, 6352.0, 6430.0, 6440.0, 6446.0, 6468.0, 6502.0, 6591.0, 6599.0, 6615.0, 6651.0, 6658.0, 6663.0, 6667.0, 6720.0, 6776.0, 6788.0, 6810.0, 6868.0, 6900.0, 6938.0, 7024.0, 7077.0, 7094.0, 7109.0, 7289.0, 7353.0, 7444.0, 7456.0, 7508.0, 7545.0, 7551.0, 7586.0, 7681.0, 7726.0, 7746.0, 7775.0, 7942.0, 7994.0, 8086.0, 8243.0, 8291.0, 8345.0, 8495.0, 8502.0, 8549.0, 8555.0, 8605.0, 8677.0, 8693.0, 8717.0, 8738.0, 8773.0, 8777.0, 8820.0, 8839.0, 8871.0, 8969.0, 8985.0, 8987.0, 9053.0, 9179.0, 9200.0, 9267.0, 9282.0, 9294.0, 9328.0, 9448.0, 9454.0, 9463.0, 9473.0, 9586.0, 9625.0, 9669.0, 9710.0, 9725.0, 9765.0, 9839.0, 9846.0, 9873.0, 9886.0, 9895.0, 9961.0, 10018.0, 10051.0, 10066.0, 10072.0, 10076.0, 10083.0, 10103.0, 10226.0, 10241.0, 10278.0, 10362.0, 10397.0, 10420.0, 10425.0, 10435.0, 10507.0, 10561.0, 10566.0, 10622.0, 10655.0, 10763.0, 10782.0, 11077.0, 11119.0, 11135.0, 11145.0, 11155.0, 11180.0, 11262.0, 11322.0, 22795.0, 22834.0, 22846.0, 22882.0, 22900.0, 22905.0, 22913.0, 23001.0, 23061.0, 23075.0, 23091.0, 23120.0, 23127.0, 23189.0, 23239.0, 23242.0, 23269.0, 23303.0, 23308.0, 23351.0, 23379.0, 23405.0, 23431.0, 23603.0, 23604.0, 23677.0, 24139.0, 25777.0, 26022.0, 26058.0, 26064.0, 26119.0, 26259.0, 26959.0, 27106.0, 27129.0, 27185.0, 27291.0, 27296.0, 27324.0, 28514.0, 29104.0, 29119.0, 29763.0, 29926.0, 29995.0, 30850.0, 50485.0, 50717.0, 50809.0, 51043.0, 51058.0, 51111.0, 51131.0, 51244.0, 51421.0, 51497.0, 51523.0, 51542.0, 51621.0, 54108.0, 54413.0, 54492.0, 54625.0, 54820.0, 54880.0, 54908.0, 54910.0, 54960.0, 54961.0, 55023.0, 55037.0, 55062.0, 55106.0, 55171.0, 55182.0, 55223.0, 55281.0, 55315.0, 55502.0, 55526.0, 55619.0, 55622.0, 55652.0, 55669.0, 55704.0, 55719.0, 55793.0, 55806.0, 55914.0, 56339.0, 56606.0, 56895.0, 56904.0, 56935.0, 56957.0, 56978.0, 57085.0, 57448.0, 57467.0, 57493.0, 57556.0, 57580.0, 57584.0, 57698.0, 57713.0, 57804.0, 58190.0, 58473.0, 58490.0, 58504.0, 58526.0, 60401.0, 60484.0, 60685.0, 60686.0, 63929.0, 63971.0, 64077.0, 64093.0, 64135.0, 64236.0, 64328.0, 64419.0, 64421.0, 64506.0, 64745.0, 64793.0, 64852.0, 65108.0, 65258.0, 78995.0, 78996.0, 79152.0, 79156.0, 79165.0, 79178.0, 79602.0, 79633.0, 79664.0, 79710.0, 79713.0, 79879.0, 79899.0, 79957.0, 80005.0, 80176.0, 80199.0, 80227.0, 80254.0, 80345.0, 80346.0, 80725.0, 80742.0, 80820.0, 81628.0, 81788.0, 81888.0, 81930.0, 83983.0, 84034.0, 84101.0, 84124.0, 84283.0, 84445.0, 84722.0, 84727.0, 84872.0, 84957.0, 84978.0, 85407.0, 85417.0, 87178.0, 89853.0, 89958.0, 91133.0, 91369.0, 91663.0, 91833.0, 91975.0, 92105.0, 92689.0, 92960.0, 94015.0, 112817.0, 113451.0, 114798.0, 114825.0, 115004.0, 115548.0, 115584.0, 115817.0, 116154.0, 116236.0, 116448.0, 117248.0, 117283.0, 117584.0, 118738.0, 121227.0, 125061.0, 127428.0, 129531.0, 132228.0, 135932.0, 140803.0, 143425.0, 143684.0, 146956.0, 147138.0, 147495.0, 148327.0, 148398.0, 151011.0, 152756.0, 154043.0, 154881.0, 157777.0, 158427.0, 159013.0, 159195.0, 160335.0, 161176.0, 162681.0, 163071.0, 163227.0, 163782.0, 163786.0, 196740.0, 200014.0, 200316.0, 201973.0, 219699.0, 220002.0, 220108.0, 220972.0, 221184.0, 221458.0, 222166.0, 245812.0, 254225.0, 254251.0, 254827.0, 255394.0, 283337.0, 284119.0, 284390.0, 285527.0, 286204.0, 286262.0, 338328.0, 340075.0, 348378.0, 348487.0, 348938.0, 375035.0, 388324.0, 388969.0, 389084.0, 389524.0, 392636.0, 399694.0, 400961.0, 404093.0, 554249.0, 619279.0, 643008.0 
GO:0008381 MF 2.12e-05   5/826    13/28555 D06 mechanosensitive ion channel activity    9725.0, 11322.0, 63895.0, 79905.0, 147138.0 
GO:0003887 MF 4.96e-05   6/826    24/28555 D06 DNA-directed DNA polymerase activity     5422.0, 5427.0, 51426.0, 54108.0, 57804.0, 201973.0 
GO:0008017 MF 5.02e-05  20/826   252/28555 D05 microtubule binding                      1785.0, 3799.0, 4134.0, 9448.0, 10018.0, 10397.0, 23303.0, 24139.0, 25777.0, 54820.0, 55614.0, 55704.0, 57509.0, 63971.0, 80346.0, 81930.0, 84722.0, 89795.0, 118611.0, 221458.0 
GO:0045296 MF 5.22e-05  23/826   315/28555 D04 cadherin binding                         392.0, 1500.0, 1936.0, 2017.0, 3303.0, 3728.0, 3799.0, 4179.0, 4361.0, 5062.0, 5794.0, 7094.0, 8502.0, 10226.0, 10397.0, 22905.0, 23075.0, 26058.0, 28316.0, 29119.0, 56904.0, 57698.0, 114793.0 
GO:1904047 MF 6.70e-05   5/826    16/28555 D04 S-adenosyl-L-methionine binding          29063.0, 29104.0, 51111.0, 56339.0, 64745.0 
GO:0005524 MF 7.45e-05  69/826  1458/28555 D08 ATP binding                              25.0, 93.0, 204.0, 317.0, 369.0, 780.0, 1021.0, 1783.0, 1841.0, 2048.0, 2065.0, 2263.0, 2356.0, 2584.0, 3303.0, 3304.0, 3656.0, 3766.0, 3799.0, 4174.0, 4176.0, 4642.0, 4643.0, 4651.0, 4671.0, 4752.0, 4919.0, 4940.0, 5027.0, 5062.0, 5287.0, 5747.0, 6446.0, 6788.0, 7444.0, 8243.0, 8632.0, 9127.0, 9448.0, 9625.0, 10051.0, 10351.0, 10420.0, 22989.0, 23075.0, 23120.0, 23303.0, 23405.0, 23604.0, 50485.0, 55614.0, 55902.0, 57571.0, 63971.0, 64135.0, 64852.0, 81788.0, 81930.0, 83983.0, 84181.0, 89795.0, 91351.0, 115004.0, 117283.0, 140803.0, 146857.0, 157777.0, 221458.0, 340371.0 
GO:0004930 MF 7.38e-06   3/826   685/28555 D04 G protein-coupled receptor activity      976.0, 1902.0, 9294.0 
GO:0004984 MF 1.44e-05   0/826   403/28555 D04 olfactory receptor activity               
```
