## Supplementary material for "Genetic and environmental regulation of caudate nucleus transcriptome: insight into schizophrenia risk and the dopamine system": Data S7: GO_analysis_module_blue.txt

```
GO:1904851 BP 5.43e-08  9/2235    10/28555 D08 positive regulation of establishment of protein localization to telomere 908.0, 6950.0, 7203.0, 10574.0, 10575.0, 10576.0, 10694.0, 22948.0, 55135.0 
GO:0000470 BP 5.81e-08 10/2235    13/28555 D10 maturation of LSU-rRNA                   3692.0, 4736.0, 4809.0, 6130.0, 10412.0, 26156.0, 55651.0, 65008.0, 80135.0, 84549.0 
GO:0006122 BP 5.81e-08 10/2235    13/28555 D06 mitochondrial electron transport, ubiquinol to cytochrome c 1537.0, 7381.0, 7384.0, 7385.0, 7386.0, 7388.0, 10975.0, 27089.0, 29796.0, 54205.0 
GO:0001682 BP 5.81e-08  9/2235    13/28555 D11 tRNA 5'-leader removal                   6741.0, 10248.0, 10556.0, 10557.0, 10775.0, 10799.0, 51367.0, 54913.0, 138716.0 
GO:0051170 BP 1.11e-07 13/2235    21/28555 D07 import into nucleus                      3178.0, 5571.0, 6628.0, 6632.0, 6633.0, 6634.0, 6635.0, 6636.0, 6637.0, 8487.0, 10073.0, 79760.0, 79833.0 
GO:0006446 BP 1.35e-07 15/2235    30/28555 D08 regulation of translational initiation   1653.0, 1967.0, 1974.0, 1975.0, 1983.0, 3646.0, 7458.0, 8662.0, 8667.0, 8846.0, 10209.0, 10289.0, 10605.0, 22916.0, 27335.0 
GO:0016233 BP 1.75e-07 13/2235    26/28555 D08 telomere capping                         8294.0, 8359.0, 8360.0, 8361.0, 8362.0, 8363.0, 8364.0, 8365.0, 8366.0, 8367.0, 54386.0, 64858.0, 79991.0 
GO:1904871 BP 1.85e-07  8/2235    11/28555 D08 positive regulation of protein localization to Cajal body 908.0, 6950.0, 7203.0, 10574.0, 10575.0, 10576.0, 10694.0, 22948.0 
GO:0045653 BP 2.06e-07 11/2235    18/28555 D08 negative regulation of megakaryocyte differentiation 3276.0, 8294.0, 8359.0, 8360.0, 8361.0, 8362.0, 8363.0, 8364.0, 8365.0, 8366.0, 8367.0 
GO:0010499 BP 2.07e-07 13/2235    22/28555 D08 proteasomal ubiquitin-independent protein catabolic process 5682.0, 5684.0, 5685.0, 5686.0, 5687.0, 5688.0, 5689.0, 5690.0, 5691.0, 5692.0, 5693.0, 5694.0, 5695.0 
GO:0033617 BP 2.07e-07 17/2235    22/28555 D09 mitochondrial cytochrome c oxidase assembly 617.0, 5018.0, 6341.0, 6834.0, 10063.0, 28958.0, 29090.0, 51204.0, 51241.0, 79072.0, 84334.0, 84987.0, 116228.0, 285521.0, 389203.0, 100131801.0, 100303755.0 
GO:0070987 BP 2.07e-07 12/2235    22/28555 D10 error-free translesion synthesis         5982.0, 5984.0, 6117.0, 6118.0, 6119.0, 6233.0, 7311.0, 7314.0, 7316.0, 7415.0, 25898.0, 26073.0 
GO:0006626 BP 2.15e-07 14/2235    31/28555 D11 protein targeting to mitochondrion       637.0, 9049.0, 9927.0, 10245.0, 10440.0, 26519.0, 26520.0, 26521.0, 51024.0, 54543.0, 56993.0, 84709.0, 131118.0, 100287932.0 
GO:0006352 BP 2.15e-07 13/2235    31/28555 D08 DNA-templated transcription, initiation  2959.0, 6881.0, 8294.0, 8359.0, 8360.0, 8361.0, 8362.0, 8363.0, 8364.0, 8365.0, 8366.0, 8367.0, 55290.0 
GO:0042407 BP 2.15e-07 17/2235    31/28555 D08 cristae formation                        498.0, 506.0, 509.0, 514.0, 515.0, 516.0, 517.0, 518.0, 521.0, 522.0, 539.0, 9551.0, 10476.0, 10632.0, 54927.0, 79135.0, 125988.0 
GO:0032543 BP 2.15e-07 18/2235    31/28555 D08 mitochondrial translation                5188.0, 6183.0, 28973.0, 51021.0, 51069.0, 51081.0, 51258.0, 51373.0, 54460.0, 54948.0, 55168.0, 55699.0, 57129.0, 64960.0, 64963.0, 65993.0, 78988.0, 84273.0 
GO:0006091 BP 2.72e-07 17/2235    47/28555 D03 generation of precursor metabolites and energy 50.0, 51.0, 506.0, 1050.0, 1327.0, 1337.0, 1345.0, 1346.0, 1350.0, 1351.0, 5257.0, 5504.0, 10007.0, 10063.0, 10975.0, 54677.0, 93974.0 
GO:0042273 BP 2.93e-07 17/2235    27/28555 D05 ribosomal large subunit biogenesis       2971.0, 6125.0, 6129.0, 6135.0, 6165.0, 9045.0, 10969.0, 23481.0, 51121.0, 51154.0, 51388.0, 51491.0, 54663.0, 55003.0, 84154.0, 90441.0, 115416.0 
GO:0061418 BP 3.14e-07 39/2235    71/28555 D12 regulation of transcription from RNA polymerase II promoter in response to hypoxia 5682.0, 5684.0, 5685.0, 5686.0, 5687.0, 5688.0, 5689.0, 5690.0, 5691.0, 5692.0, 5693.0, 5694.0, 5695.0, 5700.0, 5701.0, 5702.0, 5704.0, 5705.0, 5706.0, 5707.0, 5708.0, 5709.0, 5710.0, 5711.0, 5713.0, 5714.0, 5719.0, 6233.0, 6921.0, 6923.0, 7311.0, 7314.0, 7316.0, 7428.0, 9491.0, 9861.0, 9978.0, 10213.0, 25994.0 
GO:0010972 BP 3.26e-07 33/2235    59/28555 D09 negative regulation of G2/M transition of mitotic cell cycle 5682.0, 5684.0, 5685.0, 5686.0, 5687.0, 5688.0, 5689.0, 5690.0, 5691.0, 5692.0, 5693.0, 5694.0, 5695.0, 5700.0, 5701.0, 5702.0, 5704.0, 5705.0, 5706.0, 5707.0, 5708.0, 5709.0, 5710.0, 5711.0, 5713.0, 5714.0, 5719.0, 6500.0, 6790.0, 9491.0, 9861.0, 9978.0, 10213.0 
GO:0032981 BP 3.27e-07 37/2235    65/28555 D08 mitochondrial respiratory chain complex I assembly 617.0, 4694.0, 4695.0, 4696.0, 4698.0, 4700.0, 4702.0, 4706.0, 4707.0, 4708.0, 4709.0, 4710.0, 4711.0, 4712.0, 4713.0, 4714.0, 4715.0, 4716.0, 4717.0, 4718.0, 4720.0, 4722.0, 4724.0, 4725.0, 4726.0, 5018.0, 29090.0, 51103.0, 54539.0, 55101.0, 55863.0, 55967.0, 84233.0, 90871.0, 91942.0, 126328.0, 137682.0 
GO:0006296 BP 3.39e-07 14/2235    37/28555 D08 nucleotide-excision repair, DNA incision, 5'-to lesion 2067.0, 2071.0, 5425.0, 5982.0, 5984.0, 6117.0, 6118.0, 6119.0, 6233.0, 7311.0, 7314.0, 7316.0, 9978.0, 404672.0 
GO:1904874 BP 3.52e-07 12/2235    15/28555 D05 positive regulation of telomerase RNA localization to Cajal body 908.0, 6950.0, 7203.0, 8607.0, 10574.0, 10575.0, 10576.0, 10694.0, 10856.0, 22948.0, 55505.0, 55651.0 
GO:0015986 BP 3.52e-07  9/2235    15/28555 D12 ATP synthesis coupled proton transport   498.0, 509.0, 515.0, 516.0, 517.0, 518.0, 539.0, 10476.0, 10632.0 
GO:0031146 BP 3.64e-07 38/2235    91/28555 D10 SCF-dependent proteasomal ubiquitin-dependent protein catabolic process 5682.0, 5684.0, 5685.0, 5686.0, 5687.0, 5688.0, 5689.0, 5690.0, 5691.0, 5692.0, 5693.0, 5694.0, 5695.0, 5700.0, 5701.0, 5702.0, 5704.0, 5705.0, 5706.0, 5707.0, 5708.0, 5709.0, 5710.0, 5711.0, 5713.0, 5714.0, 5719.0, 6500.0, 9491.0, 9861.0, 9978.0, 10213.0, 23291.0, 26268.0, 26270.0, 55101.0, 196394.0, 283807.0 
GO:0000027 BP 3.68e-07 11/2235    23/28555 D08 ribosomal large subunit assembly         6122.0, 6125.0, 6128.0, 6134.0, 6135.0, 6147.0, 6152.0, 51154.0, 51187.0, 55052.0, 84154.0 
GO:0042776 BP 4.04e-07 15/2235    19/28555 D13 mitochondrial ATP synthesis coupled proton transport 498.0, 506.0, 509.0, 514.0, 515.0, 516.0, 517.0, 518.0, 521.0, 522.0, 539.0, 9551.0, 10476.0, 10632.0, 30968.0 
GO:0007005 BP 4.17e-07 23/2235    85/28555 D05 mitochondrion organization               211.0, 506.0, 617.0, 1050.0, 2631.0, 3028.0, 5245.0, 6742.0, 8834.0, 10651.0, 10730.0, 10935.0, 11315.0, 11331.0, 23409.0, 27429.0, 30968.0, 51142.0, 51566.0, 54205.0, 55288.0, 64216.0, 65018.0 
GO:0034080 BP 4.45e-07 18/2235    43/28555 D10 CENP-A containing nucleosome assembly    5931.0, 8294.0, 8359.0, 8360.0, 8361.0, 8362.0, 8363.0, 8364.0, 8365.0, 8366.0, 8367.0, 8607.0, 54069.0, 55839.0, 64946.0, 91687.0, 201254.0, 378708.0 
GO:1901990 BP 4.68e-07 38/2235    79/28555 D07 regulation of mitotic cell cycle phase transition 996.0, 2071.0, 4085.0, 5682.0, 5684.0, 5685.0, 5686.0, 5687.0, 5688.0, 5689.0, 5690.0, 5691.0, 5692.0, 5693.0, 5694.0, 5695.0, 5700.0, 5701.0, 5702.0, 5704.0, 5705.0, 5706.0, 5707.0, 5708.0, 5709.0, 5710.0, 5711.0, 5713.0, 5714.0, 5719.0, 6500.0, 9491.0, 9861.0, 10213.0, 25906.0, 26271.0, 51529.0, 119504.0 
GO:0000387 BP 4.76e-07 16/2235    28/28555 D08 spliceosomal snRNP assembly              6628.0, 6631.0, 6632.0, 6633.0, 6634.0, 6635.0, 6636.0, 6637.0, 8487.0, 9733.0, 10073.0, 10419.0, 11171.0, 25804.0, 79760.0, 79833.0 
GO:0002223 BP 4.78e-07 33/2235   113/28555 D11 stimulatory C-type lectin receptor signaling pathway 5567.0, 5682.0, 5684.0, 5685.0, 5686.0, 5687.0, 5688.0, 5689.0, 5690.0, 5691.0, 5692.0, 5693.0, 5694.0, 5695.0, 5700.0, 5701.0, 5702.0, 5704.0, 5705.0, 5706.0, 5707.0, 5708.0, 5709.0, 5710.0, 5711.0, 5713.0, 5714.0, 5719.0, 6500.0, 9491.0, 9861.0, 10213.0, 23291.0 
GO:0043488 BP 4.78e-07 44/2235   113/28555 D09 regulation of mRNA stability             328.0, 3312.0, 5682.0, 5684.0, 5685.0, 5686.0, 5687.0, 5688.0, 5689.0, 5690.0, 5691.0, 5692.0, 5693.0, 5694.0, 5695.0, 5700.0, 5701.0, 5702.0, 5704.0, 5705.0, 5706.0, 5707.0, 5708.0, 5709.0, 5710.0, 5711.0, 5713.0, 5714.0, 5719.0, 6233.0, 7311.0, 7314.0, 7316.0, 9491.0, 9513.0, 9861.0, 10213.0, 23016.0, 23369.0, 23404.0, 23589.0, 51441.0, 54890.0, 56915.0 
GO:0042769 BP 4.97e-07 18/2235    38/28555 D05 DNA damage response, detection of DNA damage 3301.0, 5425.0, 5982.0, 5984.0, 6117.0, 6118.0, 6119.0, 6188.0, 6233.0, 7311.0, 7314.0, 7316.0, 7320.0, 9978.0, 60488.0, 64949.0, 64963.0, 64965.0 
GO:0033683 BP 4.97e-07 14/2235    38/28555 D07 nucleotide-excision repair, DNA incision 2067.0, 2071.0, 5425.0, 5982.0, 5984.0, 6117.0, 6118.0, 6119.0, 6233.0, 7311.0, 7314.0, 7316.0, 9978.0, 404672.0 
GO:0002479 BP 5.15e-07 30/2235    73/28555 D06 antigen processing and presentation of exogenous peptide antigen via MHC class I, TAP-dependent 5682.0, 5684.0, 5685.0, 5686.0, 5687.0, 5688.0, 5689.0, 5690.0, 5691.0, 5692.0, 5693.0, 5694.0, 5695.0, 5700.0, 5701.0, 5702.0, 5704.0, 5705.0, 5706.0, 5707.0, 5708.0, 5709.0, 5710.0, 5711.0, 5713.0, 5714.0, 5719.0, 9491.0, 9861.0, 10213.0 
GO:0006283 BP 5.15e-07 25/2235    73/28555 D09 transcription-coupled nucleotide-excision repair 2067.0, 2071.0, 5425.0, 5431.0, 5432.0, 5438.0, 5439.0, 5440.0, 5441.0, 5982.0, 5984.0, 6117.0, 6118.0, 6119.0, 6233.0, 7311.0, 7314.0, 7316.0, 8533.0, 9978.0, 10920.0, 50813.0, 51138.0, 91603.0, 404672.0 
GO:0019068 BP 5.17e-07  9/2235    12/28555 D04 virion assembly                          5478.0, 5861.0, 6233.0, 7311.0, 7314.0, 7316.0, 28972.0, 81876.0, 128637.0 
GO:0008334 BP 5.17e-07  9/2235    12/28555 D08 histone mRNA metabolic process           6628.0, 6634.0, 6635.0, 6636.0, 6637.0, 6741.0, 7884.0, 22916.0, 84967.0 
GO:0006120 BP 5.21e-07 29/2235    49/28555 D06 mitochondrial electron transport, NADH to ubiquinone 4694.0, 4695.0, 4696.0, 4697.0, 4698.0, 4700.0, 4702.0, 4706.0, 4707.0, 4708.0, 4709.0, 4710.0, 4711.0, 4712.0, 4713.0, 4714.0, 4715.0, 4716.0, 4717.0, 4718.0, 4720.0, 4722.0, 4724.0, 4725.0, 4726.0, 51103.0, 54539.0, 55967.0, 126328.0 
GO:1904667 BP 5.58e-07  7/2235     9/28555 D12 negative regulation of ubiquitin protein ligase activity 4085.0, 6125.0, 6135.0, 6201.0, 9349.0, 10459.0, 26271.0 
GO:0006364 BP 6.47e-07 54/2235   144/28555 D09 rRNA processing                          2091.0, 2483.0, 4809.0, 5036.0, 5303.0, 6125.0, 6129.0, 6135.0, 6155.0, 6165.0, 6187.0, 6201.0, 6203.0, 6208.0, 6217.0, 6218.0, 6223.0, 6229.0, 6230.0, 6232.0, 9045.0, 9136.0, 9221.0, 9277.0, 9775.0, 10248.0, 10360.0, 10438.0, 10528.0, 10556.0, 10557.0, 10775.0, 10813.0, 10969.0, 23016.0, 23404.0, 23481.0, 29960.0, 51096.0, 51118.0, 51154.0, 51367.0, 51729.0, 54059.0, 54555.0, 54663.0, 54913.0, 55011.0, 55272.0, 56915.0, 57050.0, 80135.0, 88745.0, 92856.0 
GO:0016236 BP 6.79e-07 26/2235    94/28555 D05 macroautophagy                           5571.0, 7251.0, 7415.0, 8655.0, 8678.0, 9474.0, 9538.0, 9927.0, 11267.0, 11345.0, 26100.0, 27072.0, 27183.0, 27243.0, 29979.0, 30849.0, 51001.0, 51534.0, 54543.0, 56993.0, 60673.0, 65018.0, 84313.0, 128866.0, 139341.0, 140735.0 
GO:0038061 BP 7.08e-07 32/2235    68/28555 D06 NIK/NF-kappaB signaling                  5682.0, 5684.0, 5685.0, 5686.0, 5687.0, 5688.0, 5689.0, 5690.0, 5691.0, 5692.0, 5693.0, 5694.0, 5695.0, 5700.0, 5701.0, 5702.0, 5704.0, 5705.0, 5706.0, 5707.0, 5708.0, 5709.0, 5710.0, 5711.0, 5713.0, 5714.0, 5719.0, 6500.0, 9491.0, 9861.0, 10213.0, 23291.0 
GO:1902036 BP 7.08e-07 32/2235    68/28555 D06 regulation of hematopoietic stem cell differentiation 4005.0, 5682.0, 5684.0, 5685.0, 5686.0, 5687.0, 5688.0, 5689.0, 5690.0, 5691.0, 5692.0, 5693.0, 5694.0, 5695.0, 5700.0, 5701.0, 5702.0, 5704.0, 5705.0, 5706.0, 5707.0, 5708.0, 5709.0, 5710.0, 5711.0, 5713.0, 5714.0, 5719.0, 9491.0, 9861.0, 10213.0, 51441.0 
GO:0002181 BP 7.20e-07 32/2235    39/28555 D08 cytoplasmic translation                  3921.0, 4733.0, 4736.0, 6128.0, 6132.0, 6133.0, 6135.0, 6138.0, 6139.0, 6141.0, 6142.0, 6143.0, 6146.0, 6152.0, 6156.0, 6159.0, 6160.0, 6161.0, 6165.0, 6169.0, 6170.0, 6171.0, 6227.0, 6228.0, 6231.0, 6235.0, 24140.0, 25873.0, 51121.0, 51372.0, 51389.0, 55854.0 
GO:0008380 BP 7.28e-07 36/2235   160/28555 D08 RNA splicing                             708.0, 4116.0, 4841.0, 6100.0, 6427.0, 6432.0, 6628.0, 6632.0, 6633.0, 6634.0, 6636.0, 6637.0, 6733.0, 8449.0, 8487.0, 8882.0, 9128.0, 10286.0, 10569.0, 10713.0, 10992.0, 11193.0, 22916.0, 23435.0, 24148.0, 25804.0, 27257.0, 51319.0, 54033.0, 55110.0, 55147.0, 79005.0, 79622.0, 80145.0, 84967.0, 91603.0 
GO:0060964 BP 7.36e-07 22/2235    81/28555 D08 regulation of gene silencing by miRNA    5431.0, 5432.0, 5438.0, 5439.0, 5440.0, 5441.0, 6396.0, 8294.0, 8350.0, 8359.0, 8360.0, 8361.0, 8362.0, 8363.0, 8364.0, 8365.0, 8366.0, 8367.0, 9631.0, 11097.0, 23369.0, 81929.0 
GO:0006413 BP 7.45e-07 95/2235   130/28555 D03 translational initiation                 1965.0, 1967.0, 1968.0, 1974.0, 1975.0, 1977.0, 3646.0, 3692.0, 3921.0, 4736.0, 6122.0, 6124.0, 6125.0, 6128.0, 6129.0, 6130.0, 6132.0, 6133.0, 6134.0, 6135.0, 6136.0, 6137.0, 6138.0, 6139.0, 6141.0, 6142.0, 6143.0, 6144.0, 6146.0, 6147.0, 6152.0, 6155.0, 6156.0, 6157.0, 6159.0, 6160.0, 6161.0, 6164.0, 6165.0, 6167.0, 6168.0, 6169.0, 6170.0, 6171.0, 6181.0, 6187.0, 6188.0, 6189.0, 6191.0, 6192.0, 6193.0, 6201.0, 6202.0, 6203.0, 6204.0, 6205.0, 6206.0, 6207.0, 6208.0, 6217.0, 6218.0, 6222.0, 6223.0, 6224.0, 6227.0, 6228.0, 6229.0, 6230.0, 6231.0, 6232.0, 6233.0, 6235.0, 7311.0, 7458.0, 8662.0, 8664.0, 8665.0, 8666.0, 8667.0, 8668.0, 8891.0, 8893.0, 9045.0, 9349.0, 10209.0, 10289.0, 10480.0, 10605.0, 11224.0, 23521.0, 25873.0, 27335.0, 51386.0, 83939.0, 84285.0 
GO:0070131 BP 7.48e-07  9/2235    16/28555 D09 positive regulation of mitochondrial translation 708.0, 23107.0, 26995.0, 28958.0, 54931.0, 55005.0, 79072.0, 84769.0, 84881.0 
GO:0001732 BP 7.48e-07 11/2235    16/28555 D08 formation of cytoplasmic translation initiation complex 1983.0, 3646.0, 8662.0, 8664.0, 8665.0, 8666.0, 8667.0, 8668.0, 10480.0, 27335.0, 51386.0 
GO:0000028 BP 7.48e-07  9/2235    16/28555 D08 ribosomal small subunit assembly         3921.0, 6193.0, 6204.0, 6208.0, 6223.0, 6232.0, 26284.0, 51081.0, 64963.0 
GO:0016226 BP 7.52e-07 10/2235    20/28555 D06 iron-sulfur cluster assembly             3313.0, 4682.0, 9391.0, 23479.0, 27247.0, 51647.0, 57019.0, 81689.0, 122961.0, 150274.0 
GO:0006123 BP 7.52e-07 12/2235    20/28555 D08 mitochondrial electron transport, cytochrome c to oxygen 1327.0, 1329.0, 1337.0, 1340.0, 1345.0, 1349.0, 1350.0, 1351.0, 4697.0, 9167.0, 9377.0, 54205.0 
GO:0006754 BP 7.55e-07 16/2235    29/28555 D11 ATP biosynthetic process                 318.0, 498.0, 506.0, 509.0, 514.0, 515.0, 516.0, 517.0, 518.0, 521.0, 522.0, 539.0, 1716.0, 9551.0, 10476.0, 10632.0 
GO:0090263 BP 7.55e-07 38/2235   145/28555 D08 positive regulation of canonical Wnt signaling pathway 5682.0, 5684.0, 5685.0, 5686.0, 5687.0, 5688.0, 5689.0, 5690.0, 5691.0, 5692.0, 5693.0, 5694.0, 5695.0, 5700.0, 5701.0, 5702.0, 5704.0, 5705.0, 5706.0, 5707.0, 5708.0, 5709.0, 5710.0, 5711.0, 5713.0, 5714.0, 5719.0, 7320.0, 7415.0, 8607.0, 9491.0, 9861.0, 10023.0, 10159.0, 10213.0, 51527.0, 54994.0, 252839.0 
GO:0006099 BP 7.74e-07 13/2235    34/28555 D03 tricarboxylic acid cycle                 50.0, 1737.0, 2271.0, 3420.0, 4200.0, 5162.0, 6389.0, 6390.0, 6391.0, 6392.0, 8802.0, 8803.0, 81889.0 
GO:0006369 BP 7.74e-07 16/2235    34/28555 D09 termination of RNA polymerase II transcription 1477.0, 1478.0, 6628.0, 6634.0, 6635.0, 6636.0, 6637.0, 7884.0, 10978.0, 11051.0, 22828.0, 22916.0, 29101.0, 51692.0, 54797.0, 84967.0 
GO:0033209 BP 7.86e-07 35/2235   123/28555 D07 tumor necrosis factor-mediated signaling pathway 944.0, 3735.0, 5682.0, 5684.0, 5685.0, 5686.0, 5687.0, 5688.0, 5689.0, 5690.0, 5691.0, 5692.0, 5693.0, 5694.0, 5695.0, 5700.0, 5701.0, 5702.0, 5704.0, 5705.0, 5706.0, 5707.0, 5708.0, 5709.0, 5710.0, 5711.0, 5713.0, 5714.0, 5719.0, 7114.0, 9491.0, 9861.0, 10213.0, 84817.0, 149951.0 
GO:0070125 BP 7.95e-07 65/2235    88/28555 D07 mitochondrial translational elongation   740.0, 3396.0, 5018.0, 6183.0, 7284.0, 7818.0, 9553.0, 10102.0, 11222.0, 23107.0, 26284.0, 26589.0, 28973.0, 28998.0, 29074.0, 29088.0, 29093.0, 51021.0, 51023.0, 51069.0, 51081.0, 51253.0, 51258.0, 51263.0, 51264.0, 51318.0, 51373.0, 51649.0, 51650.0, 54148.0, 54460.0, 54534.0, 54948.0, 55052.0, 55168.0, 55173.0, 57129.0, 60488.0, 63875.0, 64928.0, 64949.0, 64960.0, 64963.0, 64965.0, 64976.0, 64979.0, 64981.0, 64983.0, 65003.0, 65005.0, 65008.0, 65080.0, 65993.0, 78988.0, 79590.0, 84311.0, 84545.0, 90480.0, 92259.0, 116541.0, 118487.0, 122704.0, 124995.0, 128308.0, 219927.0 
GO:0016197 BP 7.95e-07 22/2235    88/28555 D05 endosomal transport                      2647.0, 6233.0, 7251.0, 7311.0, 7314.0, 7316.0, 9784.0, 11021.0, 11267.0, 27183.0, 27243.0, 51271.0, 51510.0, 51534.0, 55004.0, 55207.0, 64145.0, 64601.0, 84313.0, 91782.0, 128866.0, 282991.0 
GO:0006457 BP 8.41e-07 48/2235   161/28555 D02 protein folding                          267.0, 908.0, 2288.0, 3301.0, 3312.0, 3326.0, 5201.0, 5202.0, 5203.0, 5204.0, 5478.0, 5481.0, 5700.0, 5887.0, 6902.0, 6903.0, 6950.0, 7203.0, 7265.0, 7415.0, 8195.0, 9526.0, 9529.0, 9761.0, 10130.0, 10283.0, 10465.0, 10471.0, 10574.0, 10575.0, 10576.0, 10598.0, 10694.0, 10726.0, 10856.0, 10961.0, 22948.0, 23193.0, 51035.0, 51645.0, 53938.0, 54331.0, 55664.0, 80273.0, 81572.0, 131118.0, 134266.0, 548645.0 
GO:0006303 BP 9.05e-07 21/2235    69/28555 D09 double-strand break repair via nonhomologous end joining 2067.0, 2547.0, 5423.0, 6419.0, 7334.0, 7341.0, 8294.0, 8359.0, 8360.0, 8361.0, 8362.0, 8363.0, 8364.0, 8365.0, 8366.0, 8367.0, 9937.0, 10213.0, 10524.0, 29086.0, 64858.0 
GO:0006521 BP 9.60e-07 33/2235    51/28555 D06 regulation of cellular amino acid metabolic process 1728.0, 4946.0, 4947.0, 5682.0, 5684.0, 5685.0, 5686.0, 5687.0, 5688.0, 5689.0, 5690.0, 5691.0, 5692.0, 5693.0, 5694.0, 5695.0, 5700.0, 5701.0, 5702.0, 5704.0, 5705.0, 5706.0, 5707.0, 5708.0, 5709.0, 5710.0, 5711.0, 5713.0, 5714.0, 5719.0, 9491.0, 9861.0, 10213.0 
GO:0000184 BP 9.75e-07 78/2235   117/28555 D10 nuclear-transcribed mRNA catabolic process, nonsense-mediated decay 2107.0, 3646.0, 3921.0, 4116.0, 4736.0, 6122.0, 6124.0, 6125.0, 6128.0, 6129.0, 6130.0, 6132.0, 6133.0, 6134.0, 6135.0, 6136.0, 6137.0, 6138.0, 6139.0, 6141.0, 6142.0, 6143.0, 6144.0, 6146.0, 6147.0, 6152.0, 6155.0, 6156.0, 6157.0, 6159.0, 6160.0, 6161.0, 6164.0, 6165.0, 6167.0, 6168.0, 6169.0, 6170.0, 6171.0, 6181.0, 6187.0, 6188.0, 6189.0, 6191.0, 6192.0, 6193.0, 6201.0, 6202.0, 6203.0, 6204.0, 6205.0, 6206.0, 6207.0, 6208.0, 6217.0, 6218.0, 6222.0, 6223.0, 6224.0, 6227.0, 6228.0, 6229.0, 6230.0, 6231.0, 6232.0, 6233.0, 6235.0, 7311.0, 9045.0, 9349.0, 9775.0, 11224.0, 22916.0, 23521.0, 25873.0, 55110.0, 55181.0, 84305.0 
GO:0060071 BP 9.78e-07 33/2235    89/28555 D09 Wnt signaling pathway, planar cell polarity pathway 1173.0, 1175.0, 5682.0, 5684.0, 5685.0, 5686.0, 5687.0, 5688.0, 5689.0, 5690.0, 5691.0, 5692.0, 5693.0, 5694.0, 5695.0, 5700.0, 5701.0, 5702.0, 5704.0, 5705.0, 5706.0, 5707.0, 5708.0, 5709.0, 5710.0, 5711.0, 5713.0, 5714.0, 5719.0, 9491.0, 9861.0, 10213.0, 57154.0 
GO:0006614 BP 9.78e-07 73/2235    89/28555 D13 SRP-dependent cotranslational protein targeting to membrane 3921.0, 4736.0, 6122.0, 6124.0, 6125.0, 6128.0, 6129.0, 6130.0, 6132.0, 6133.0, 6134.0, 6135.0, 6136.0, 6137.0, 6138.0, 6139.0, 6141.0, 6142.0, 6143.0, 6144.0, 6146.0, 6147.0, 6152.0, 6155.0, 6156.0, 6157.0, 6159.0, 6160.0, 6161.0, 6164.0, 6165.0, 6167.0, 6168.0, 6169.0, 6170.0, 6171.0, 6181.0, 6187.0, 6188.0, 6189.0, 6191.0, 6192.0, 6193.0, 6201.0, 6202.0, 6203.0, 6204.0, 6205.0, 6206.0, 6207.0, 6208.0, 6217.0, 6218.0, 6222.0, 6223.0, 6224.0, 6227.0, 6228.0, 6229.0, 6230.0, 6231.0, 6232.0, 6233.0, 6235.0, 6727.0, 6728.0, 6731.0, 7311.0, 9045.0, 9349.0, 11224.0, 23521.0, 25873.0 
GO:0070126 BP 9.78e-07 63/2235    89/28555 D08 mitochondrial translational termination  740.0, 3396.0, 5018.0, 6183.0, 7818.0, 9553.0, 11222.0, 23107.0, 26284.0, 26589.0, 28973.0, 28998.0, 29074.0, 29088.0, 29093.0, 51021.0, 51023.0, 51069.0, 51081.0, 51253.0, 51258.0, 51263.0, 51264.0, 51318.0, 51373.0, 51649.0, 51650.0, 54148.0, 54460.0, 54534.0, 54948.0, 55052.0, 55168.0, 55173.0, 57129.0, 60488.0, 63875.0, 64928.0, 64949.0, 64960.0, 64963.0, 64965.0, 64976.0, 64979.0, 64981.0, 64983.0, 65003.0, 65005.0, 65008.0, 65080.0, 65993.0, 78988.0, 79590.0, 84311.0, 84545.0, 90480.0, 92259.0, 116541.0, 118487.0, 122704.0, 124995.0, 128308.0, 219927.0 
GO:0038095 BP 1.01e-06 33/2235   110/28555 D08 Fc-epsilon receptor signaling pathway    2885.0, 5682.0, 5684.0, 5685.0, 5686.0, 5687.0, 5688.0, 5689.0, 5690.0, 5691.0, 5692.0, 5693.0, 5694.0, 5695.0, 5700.0, 5701.0, 5702.0, 5704.0, 5705.0, 5706.0, 5707.0, 5708.0, 5709.0, 5710.0, 5711.0, 5713.0, 5714.0, 5719.0, 6500.0, 9491.0, 9861.0, 10213.0, 23291.0 
GO:0019083 BP 1.01e-06 75/2235   110/28555 D04 viral transcription                      2959.0, 3921.0, 4736.0, 6122.0, 6124.0, 6125.0, 6128.0, 6129.0, 6130.0, 6132.0, 6133.0, 6134.0, 6135.0, 6136.0, 6137.0, 6138.0, 6139.0, 6141.0, 6142.0, 6143.0, 6144.0, 6146.0, 6147.0, 6152.0, 6155.0, 6156.0, 6157.0, 6159.0, 6160.0, 6161.0, 6164.0, 6165.0, 6167.0, 6168.0, 6169.0, 6170.0, 6171.0, 6181.0, 6187.0, 6188.0, 6189.0, 6191.0, 6192.0, 6193.0, 6201.0, 6202.0, 6203.0, 6204.0, 6205.0, 6206.0, 6207.0, 6208.0, 6217.0, 6218.0, 6222.0, 6223.0, 6224.0, 6227.0, 6228.0, 6229.0, 6230.0, 6231.0, 6232.0, 6233.0, 6235.0, 6396.0, 7311.0, 9045.0, 9349.0, 9631.0, 11097.0, 11224.0, 23521.0, 25873.0, 81929.0 
GO:0006334 BP 1.01e-06 26/2235   110/28555 D08 nucleosome assembly                      3005.0, 3008.0, 3017.0, 8294.0, 8339.0, 8341.0, 8342.0, 8343.0, 8344.0, 8347.0, 8350.0, 8359.0, 8360.0, 8361.0, 8362.0, 8363.0, 8364.0, 8365.0, 8366.0, 8367.0, 8970.0, 9733.0, 23522.0, 55506.0, 85236.0, 144108.0 
GO:0070498 BP 1.01e-06 39/2235    96/28555 D07 interleukin-1-mediated signaling pathway 5682.0, 5684.0, 5685.0, 5686.0, 5687.0, 5688.0, 5689.0, 5690.0, 5691.0, 5692.0, 5693.0, 5694.0, 5695.0, 5700.0, 5701.0, 5702.0, 5704.0, 5705.0, 5706.0, 5707.0, 5708.0, 5709.0, 5710.0, 5711.0, 5713.0, 5714.0, 5719.0, 6233.0, 6500.0, 7311.0, 7314.0, 7316.0, 7334.0, 9491.0, 9861.0, 9978.0, 10213.0, 23291.0, 57162.0 
GO:0007080 BP 1.03e-06 14/2235    40/28555 D07 mitotic metaphase plate congression      3835.0, 3837.0, 8452.0, 8678.0, 8766.0, 10540.0, 10726.0, 27183.0, 27243.0, 51510.0, 81929.0, 91272.0, 91782.0, 128866.0 
GO:0031145 BP 1.14e-06 44/2235    83/28555 D10 anaphase-promoting complex-dependent catabolic process 996.0, 4085.0, 5682.0, 5684.0, 5685.0, 5686.0, 5687.0, 5688.0, 5689.0, 5690.0, 5691.0, 5692.0, 5693.0, 5694.0, 5695.0, 5700.0, 5701.0, 5702.0, 5704.0, 5705.0, 5706.0, 5707.0, 5708.0, 5709.0, 5710.0, 5711.0, 5713.0, 5714.0, 5719.0, 6233.0, 6790.0, 7311.0, 7314.0, 7316.0, 8452.0, 9232.0, 9491.0, 9861.0, 10213.0, 25906.0, 26271.0, 27338.0, 51529.0, 119504.0 
GO:0000165 BP 1.14e-06 48/2235   260/28555 D06 MAPK cascade                             1848.0, 2885.0, 4208.0, 4254.0, 5037.0, 5597.0, 5682.0, 5684.0, 5685.0, 5686.0, 5687.0, 5688.0, 5689.0, 5690.0, 5691.0, 5692.0, 5693.0, 5694.0, 5695.0, 5700.0, 5701.0, 5702.0, 5704.0, 5705.0, 5706.0, 5707.0, 5708.0, 5709.0, 5710.0, 5711.0, 5713.0, 5714.0, 5719.0, 5786.0, 6733.0, 7531.0, 8315.0, 8452.0, 8649.0, 9491.0, 9861.0, 9978.0, 10048.0, 10213.0, 26281.0, 28956.0, 51701.0, 161742.0 
GO:0006418 BP 1.14e-06 14/2235    35/28555 D10 tRNA aminoacylation for protein translation 833.0, 3735.0, 4141.0, 4677.0, 5464.0, 5859.0, 5917.0, 6301.0, 7965.0, 9521.0, 10352.0, 55157.0, 55699.0, 92935.0 
GO:0019985 BP 1.14e-06 13/2235    35/28555 D09 translesion synthesis                    5425.0, 5982.0, 5984.0, 6117.0, 6118.0, 6119.0, 6233.0, 7311.0, 7314.0, 7316.0, 7415.0, 9100.0, 9246.0 
GO:0019058 BP 1.17e-06 13/2235    30/28555 D04 viral life cycle                         5478.0, 6233.0, 7251.0, 7311.0, 7314.0, 7316.0, 27183.0, 27243.0, 51271.0, 51510.0, 51534.0, 91782.0, 128866.0 
GO:0016070 BP 1.20e-06 16/2235    46/28555 D06 RNA metabolic process                    3178.0, 3188.0, 3190.0, 3191.0, 5093.0, 5431.0, 5432.0, 5438.0, 5439.0, 5440.0, 5441.0, 10949.0, 22916.0, 27257.0, 54663.0, 220988.0 
GO:0048208 BP 1.24e-06 20/2235    64/28555 D07 COPII vesicle coating                    966.0, 2157.0, 5861.0, 6396.0, 6399.0, 6811.0, 8452.0, 10016.0, 10113.0, 27095.0, 51399.0, 51693.0, 58485.0, 59349.0, 64689.0, 79090.0, 81876.0, 90411.0, 128637.0, 553115.0 
GO:0043161 BP 1.25e-06 59/2235   174/28555 D09 proteasome-mediated ubiquitin-dependent protein catabolic process 1649.0, 5682.0, 5684.0, 5685.0, 5686.0, 5687.0, 5688.0, 5689.0, 5690.0, 5691.0, 5692.0, 5693.0, 5694.0, 5695.0, 5700.0, 5701.0, 5702.0, 5704.0, 5705.0, 5706.0, 5707.0, 5708.0, 5709.0, 5710.0, 5711.0, 5713.0, 5714.0, 5719.0, 5886.0, 5887.0, 6047.0, 7126.0, 7319.0, 7320.0, 7415.0, 8405.0, 8452.0, 9491.0, 9861.0, 9978.0, 10213.0, 10273.0, 10524.0, 23291.0, 23510.0, 27252.0, 51035.0, 51283.0, 54994.0, 57154.0, 57162.0, 64326.0, 79018.0, 80196.0, 80344.0, 130617.0, 200933.0, 283807.0, 378884.0 
GO:0006412 BP 1.29e-06 107/2235   175/28555 D07 translation                              23.0, 1725.0, 1915.0, 3921.0, 4736.0, 6122.0, 6124.0, 6125.0, 6128.0, 6129.0, 6130.0, 6132.0, 6133.0, 6134.0, 6135.0, 6136.0, 6137.0, 6138.0, 6139.0, 6141.0, 6142.0, 6143.0, 6144.0, 6146.0, 6147.0, 6152.0, 6155.0, 6156.0, 6157.0, 6159.0, 6160.0, 6161.0, 6164.0, 6165.0, 6166.0, 6167.0, 6168.0, 6169.0, 6170.0, 6171.0, 6181.0, 6183.0, 6187.0, 6188.0, 6189.0, 6191.0, 6192.0, 6193.0, 6201.0, 6202.0, 6203.0, 6204.0, 6205.0, 6206.0, 6207.0, 6208.0, 6217.0, 6218.0, 6222.0, 6223.0, 6224.0, 6227.0, 6228.0, 6229.0, 6230.0, 6231.0, 6232.0, 6233.0, 6235.0, 6301.0, 9045.0, 9349.0, 11222.0, 11224.0, 23521.0, 25873.0, 28973.0, 28998.0, 29074.0, 51021.0, 51023.0, 51081.0, 51187.0, 51253.0, 51258.0, 51264.0, 51318.0, 51373.0, 51650.0, 54460.0, 55005.0, 55168.0, 64960.0, 64963.0, 64979.0, 64981.0, 64983.0, 65003.0, 65005.0, 79590.0, 84545.0, 92259.0, 116832.0, 122704.0, 124995.0, 128308.0, 284029.0 
GO:0042276 BP 1.33e-06 10/2235    21/28555 D10 error-prone translesion synthesis        5982.0, 5984.0, 6117.0, 6118.0, 6119.0, 6233.0, 7311.0, 7314.0, 7316.0, 10459.0 
GO:0090090 BP 1.34e-06 41/2235   176/28555 D08 negative regulation of canonical Wnt signaling pathway 267.0, 324.0, 1649.0, 2010.0, 3489.0, 5204.0, 5682.0, 5684.0, 5685.0, 5686.0, 5687.0, 5688.0, 5689.0, 5690.0, 5691.0, 5692.0, 5693.0, 5694.0, 5695.0, 5700.0, 5701.0, 5702.0, 5704.0, 5705.0, 5706.0, 5707.0, 5708.0, 5709.0, 5710.0, 5711.0, 5713.0, 5714.0, 5719.0, 8452.0, 9491.0, 9861.0, 9978.0, 10213.0, 10459.0, 10856.0, 59349.0 
GO:0050821 BP 1.39e-06 46/2235   187/28555 D04 protein stabilization                    481.0, 573.0, 819.0, 908.0, 1389.0, 2597.0, 2776.0, 3326.0, 3479.0, 5217.0, 5245.0, 5824.0, 6125.0, 6135.0, 6201.0, 6880.0, 6950.0, 7203.0, 7320.0, 7341.0, 7428.0, 8774.0, 9349.0, 9529.0, 10211.0, 10574.0, 10575.0, 10576.0, 10694.0, 11315.0, 11331.0, 22948.0, 23032.0, 23560.0, 51701.0, 54765.0, 55664.0, 56912.0, 57142.0, 63943.0, 64844.0, 65018.0, 79031.0, 79594.0, 84334.0, 125150.0 
GO:0006119 BP 1.48e-06  9/2235    17/28555 D06 oxidative phosphorylation                509.0, 1346.0, 1347.0, 2631.0, 6834.0, 7381.0, 7384.0, 7385.0, 7388.0 
GO:0000398 BP 1.53e-06 83/2235   254/28555 D11 mRNA splicing, via spliceosome           1477.0, 1478.0, 2483.0, 3178.0, 3188.0, 3190.0, 3191.0, 3312.0, 4116.0, 4236.0, 4809.0, 4841.0, 5093.0, 5431.0, 5432.0, 5438.0, 5439.0, 5440.0, 5441.0, 6427.0, 6432.0, 6626.0, 6628.0, 6629.0, 6631.0, 6632.0, 6633.0, 6634.0, 6635.0, 6636.0, 6637.0, 7737.0, 8449.0, 8683.0, 8896.0, 9128.0, 9343.0, 9733.0, 9775.0, 10084.0, 10189.0, 10283.0, 10286.0, 10421.0, 10465.0, 10569.0, 10713.0, 10907.0, 10929.0, 10946.0, 10949.0, 10978.0, 10992.0, 11051.0, 11193.0, 11325.0, 22826.0, 22827.0, 22916.0, 23658.0, 24144.0, 24148.0, 25804.0, 27258.0, 51319.0, 51503.0, 51645.0, 51690.0, 51692.0, 51729.0, 53938.0, 55110.0, 56259.0, 59286.0, 79622.0, 79753.0, 79760.0, 79833.0, 83443.0, 84844.0, 153527.0, 199746.0, 220988.0 
GO:0006511 BP 1.56e-06 57/2235   267/28555 D08 ubiquitin-dependent protein catabolic process 267.0, 996.0, 4085.0, 4738.0, 5701.0, 5706.0, 5709.0, 5719.0, 6048.0, 6790.0, 6921.0, 6992.0, 7319.0, 7320.0, 7322.0, 7332.0, 7334.0, 7347.0, 7494.0, 8078.0, 8452.0, 8533.0, 9100.0, 9232.0, 9246.0, 9491.0, 9604.0, 9616.0, 9978.0, 10213.0, 10273.0, 10956.0, 23014.0, 23032.0, 25898.0, 25906.0, 26001.0, 26994.0, 27338.0, 29979.0, 51283.0, 51529.0, 54602.0, 54926.0, 57154.0, 57534.0, 57563.0, 65018.0, 80196.0, 84993.0, 85015.0, 91445.0, 119504.0, 127544.0, 158880.0, 200933.0, 219333.0 
GO:0006625 BP 1.59e-06 18/2235    65/28555 D11 protein targeting to peroxisome          51.0, 1891.0, 5191.0, 5824.0, 5830.0, 6233.0, 7311.0, 7314.0, 7316.0, 7322.0, 8528.0, 10005.0, 10455.0, 10965.0, 23600.0, 54677.0, 122970.0, 283927.0 
GO:0000209 BP 1.60e-06 70/2235   268/28555 D10 protein polyubiquitination               267.0, 5682.0, 5684.0, 5685.0, 5686.0, 5687.0, 5688.0, 5689.0, 5690.0, 5691.0, 5692.0, 5693.0, 5694.0, 5695.0, 5700.0, 5701.0, 5702.0, 5704.0, 5705.0, 5706.0, 5707.0, 5708.0, 5709.0, 5710.0, 5711.0, 5713.0, 5714.0, 5719.0, 6233.0, 6500.0, 7311.0, 7314.0, 7316.0, 7319.0, 7320.0, 7322.0, 7325.0, 7332.0, 7334.0, 8405.0, 8452.0, 9040.0, 9246.0, 9491.0, 9604.0, 9861.0, 9978.0, 10213.0, 10273.0, 23014.0, 23219.0, 23291.0, 23608.0, 26001.0, 26190.0, 26268.0, 26270.0, 27338.0, 29089.0, 51283.0, 51465.0, 54926.0, 55128.0, 57154.0, 57162.0, 79594.0, 127544.0, 140691.0, 283807.0, 378884.0 
GO:0051301 BP 1.60e-06 59/2235   349/28555 D02 cell division                            996.0, 1164.0, 1211.0, 2029.0, 3832.0, 4085.0, 5500.0, 5899.0, 5901.0, 5932.0, 6188.0, 6790.0, 6990.0, 7251.0, 7443.0, 7564.0, 8607.0, 8678.0, 8872.0, 9232.0, 9793.0, 9937.0, 10376.0, 10459.0, 10713.0, 10726.0, 10907.0, 10982.0, 11130.0, 23172.0, 25847.0, 25906.0, 26271.0, 27183.0, 27338.0, 29086.0, 29901.0, 51143.0, 51529.0, 51530.0, 51550.0, 54069.0, 55055.0, 55207.0, 55920.0, 79980.0, 81929.0, 84930.0, 90417.0, 91272.0, 91603.0, 93973.0, 115106.0, 119504.0, 201161.0, 201254.0, 203068.0, 205564.0, 378708.0 
GO:0006281 BP 1.66e-06 51/2235   221/28555 D07 DNA repair                               328.0, 1647.0, 2067.0, 2071.0, 2237.0, 2271.0, 3835.0, 4521.0, 4841.0, 5423.0, 5888.0, 5889.0, 5932.0, 5982.0, 5984.0, 6117.0, 6188.0, 6749.0, 7319.0, 7320.0, 7341.0, 7415.0, 7737.0, 8607.0, 8846.0, 9232.0, 9643.0, 10038.0, 10155.0, 10273.0, 10445.0, 10856.0, 11073.0, 11143.0, 11198.0, 11315.0, 26270.0, 29089.0, 51550.0, 54780.0, 54936.0, 55135.0, 56160.0, 56647.0, 79035.0, 85015.0, 149840.0, 158880.0, 221120.0, 378708.0, 112441434.0 
GO:0031124 BP 1.68e-06 17/2235    59/28555 D09 mRNA 3'-end processing                   1477.0, 1478.0, 4116.0, 6427.0, 6432.0, 8683.0, 9775.0, 10189.0, 10569.0, 10978.0, 11051.0, 22916.0, 51692.0, 55110.0, 55197.0, 80145.0, 199746.0 
GO:0000245 BP 1.69e-06 11/2235    26/28555 D08 spliceosomal complex assembly            1653.0, 6632.0, 6633.0, 6635.0, 6637.0, 6733.0, 8487.0, 10713.0, 10907.0, 24148.0, 79833.0 
GO:0016567 BP 1.70e-06 96/2235   495/28555 D09 protein ubiquitination                   267.0, 373.0, 996.0, 3017.0, 4738.0, 5830.0, 6233.0, 6500.0, 6921.0, 6923.0, 6992.0, 7126.0, 7311.0, 7314.0, 7316.0, 7319.0, 7320.0, 7322.0, 7332.0, 7334.0, 7347.0, 7415.0, 7428.0, 7737.0, 8078.0, 8315.0, 8339.0, 8341.0, 8342.0, 8343.0, 8344.0, 8347.0, 8452.0, 8970.0, 9443.0, 9604.0, 9616.0, 9646.0, 9978.0, 10016.0, 10055.0, 10155.0, 10273.0, 10399.0, 10670.0, 10956.0, 10966.0, 23087.0, 23291.0, 23608.0, 23609.0, 25898.0, 26094.0, 26268.0, 26271.0, 27252.0, 27338.0, 29089.0, 51003.0, 51255.0, 51529.0, 51530.0, 51665.0, 53339.0, 54765.0, 54797.0, 54926.0, 55128.0, 55148.0, 55823.0, 56995.0, 57154.0, 57534.0, 57563.0, 64110.0, 64320.0, 64326.0, 65018.0, 79018.0, 79594.0, 79754.0, 80196.0, 80344.0, 80349.0, 84246.0, 85236.0, 112950.0, 119504.0, 140460.0, 140461.0, 140691.0, 150684.0, 152006.0, 200933.0, 391712.0, 553115.0 
GO:0001731 BP 1.73e-06  7/2235    10/28555 D08 formation of translation preinitiation complex 1968.0, 1975.0, 1983.0, 7458.0, 8562.0, 28985.0, 255308.0 
GO:0016241 BP 1.84e-06 19/2235    72/28555 D07 regulation of macroautophagy             529.0, 533.0, 826.0, 2597.0, 5571.0, 6009.0, 8649.0, 9550.0, 9559.0, 10325.0, 10542.0, 10670.0, 28956.0, 29979.0, 55004.0, 55737.0, 60673.0, 149371.0, 389541.0 
GO:0050852 BP 1.87e-06 40/2235   169/28555 D10 T cell receptor signaling pathway        1967.0, 5682.0, 5684.0, 5685.0, 5686.0, 5687.0, 5688.0, 5689.0, 5690.0, 5691.0, 5692.0, 5693.0, 5694.0, 5695.0, 5700.0, 5701.0, 5702.0, 5704.0, 5705.0, 5706.0, 5707.0, 5708.0, 5709.0, 5710.0, 5711.0, 5713.0, 5714.0, 5719.0, 5795.0, 6500.0, 7334.0, 8891.0, 8893.0, 9491.0, 9861.0, 10213.0, 11120.0, 23291.0, 30968.0, 114625.0 
GO:0006888 BP 1.88e-06 48/2235   181/28555 D06 endoplasmic reticulum to Golgi vesicle-mediated transport 378.0, 830.0, 832.0, 966.0, 1314.0, 2157.0, 5861.0, 6399.0, 6811.0, 7415.0, 8452.0, 8655.0, 9218.0, 9527.0, 10016.0, 10113.0, 10121.0, 10490.0, 10540.0, 10597.0, 10652.0, 10671.0, 10960.0, 11258.0, 22818.0, 22820.0, 27095.0, 29097.0, 29098.0, 29959.0, 51124.0, 51143.0, 51399.0, 51614.0, 51693.0, 54732.0, 55860.0, 57511.0, 58485.0, 59349.0, 64689.0, 79090.0, 81876.0, 84364.0, 90411.0, 128637.0, 140735.0, 553115.0 
GO:0015031 BP 1.93e-06 54/2235   325/28555 D08 protein transport                        689.0, 1894.0, 5481.0, 5538.0, 5862.0, 5877.0, 6284.0, 7251.0, 7494.0, 7879.0, 8724.0, 9527.0, 9744.0, 10270.0, 10651.0, 10652.0, 10960.0, 11021.0, 11345.0, 23233.0, 27243.0, 27252.0, 29097.0, 29934.0, 51019.0, 51271.0, 51501.0, 51510.0, 51534.0, 51808.0, 54734.0, 55207.0, 55297.0, 55435.0, 55850.0, 57511.0, 64145.0, 64689.0, 79719.0, 81555.0, 84364.0, 84522.0, 84932.0, 85406.0, 90411.0, 91782.0, 95681.0, 126432.0, 143244.0, 149371.0, 150684.0, 252839.0, 387923.0, 404636.0 
GO:0043687 BP 2.09e-06 73/2235   342/28555 D07 post-translational protein modification  351.0, 4738.0, 5682.0, 5684.0, 5685.0, 5686.0, 5687.0, 5688.0, 5689.0, 5690.0, 5691.0, 5692.0, 5693.0, 5694.0, 5695.0, 5700.0, 5701.0, 5702.0, 5704.0, 5705.0, 5706.0, 5707.0, 5708.0, 5709.0, 5710.0, 5711.0, 5713.0, 5714.0, 5719.0, 5861.0, 5862.0, 5931.0, 6383.0, 6500.0, 6921.0, 6923.0, 7347.0, 7428.0, 8452.0, 8533.0, 8766.0, 9040.0, 9474.0, 9491.0, 9616.0, 9861.0, 9978.0, 10130.0, 10213.0, 10920.0, 23014.0, 23291.0, 26094.0, 26190.0, 26268.0, 26270.0, 27252.0, 50813.0, 51138.0, 51665.0, 53339.0, 55175.0, 56995.0, 64326.0, 79754.0, 80344.0, 81876.0, 123228.0, 140460.0, 140461.0, 150684.0, 283807.0, 285362.0 
GO:0036297 BP 2.25e-06 16/2235    54/28555 D08 interstrand cross-link repair            2067.0, 5888.0, 6117.0, 6118.0, 6119.0, 6233.0, 7311.0, 7314.0, 7316.0, 7415.0, 9937.0, 29089.0, 64858.0, 91442.0, 201254.0, 378708.0 
GO:0016579 BP 2.31e-06 63/2235   263/28555 D09 protein deubiquitination                 60.0, 324.0, 4738.0, 5423.0, 5682.0, 5684.0, 5685.0, 5686.0, 5687.0, 5688.0, 5689.0, 5690.0, 5691.0, 5692.0, 5693.0, 5694.0, 5695.0, 5700.0, 5701.0, 5702.0, 5704.0, 5705.0, 5706.0, 5707.0, 5708.0, 5709.0, 5710.0, 5711.0, 5713.0, 5714.0, 5719.0, 5886.0, 5887.0, 6233.0, 6881.0, 7311.0, 7314.0, 7316.0, 7347.0, 7415.0, 7528.0, 8078.0, 8607.0, 8665.0, 8678.0, 8724.0, 9100.0, 9491.0, 9861.0, 10213.0, 10445.0, 10713.0, 23032.0, 23172.0, 29086.0, 55288.0, 85015.0, 93973.0, 123228.0, 158880.0, 219333.0, 220213.0, 221656.0 
GO:0006915 BP 2.50e-06 83/2235   548/28555 D04 apoptotic process                        318.0, 322.0, 573.0, 662.0, 708.0, 1647.0, 1984.0, 2071.0, 4208.0, 5134.0, 5478.0, 5481.0, 5899.0, 6188.0, 6622.0, 6881.0, 7126.0, 7494.0, 7965.0, 8409.0, 8539.0, 8655.0, 8678.0, 8772.0, 8887.0, 9131.0, 9141.0, 9263.0, 9474.0, 9538.0, 9927.0, 10011.0, 10114.0, 10399.0, 10438.0, 10670.0, 10899.0, 10935.0, 22822.0, 22827.0, 22861.0, 23087.0, 23204.0, 23787.0, 25824.0, 25855.0, 26017.0, 26123.0, 27018.0, 27069.0, 27166.0, 28978.0, 28986.0, 30011.0, 51022.0, 51147.0, 51234.0, 51283.0, 51499.0, 54205.0, 54878.0, 56005.0, 56259.0, 56616.0, 56624.0, 57019.0, 57142.0, 63916.0, 79031.0, 79594.0, 80013.0, 80196.0, 81037.0, 84273.0, 84299.0, 84681.0, 84707.0, 122509.0, 124446.0, 140691.0, 220042.0, 387263.0, 474343.0 
GO:0055085 BP 2.50e-06 48/2235   291/28555 D04 transmembrane transport                  22.0, 23.0, 118.0, 1965.0, 1968.0, 5682.0, 5684.0, 5685.0, 5686.0, 5687.0, 5688.0, 5689.0, 5690.0, 5691.0, 5692.0, 5693.0, 5694.0, 5695.0, 5700.0, 5701.0, 5702.0, 5704.0, 5705.0, 5706.0, 5707.0, 5708.0, 5709.0, 5710.0, 5711.0, 5713.0, 5714.0, 5719.0, 5824.0, 6048.0, 6233.0, 7311.0, 7314.0, 7316.0, 7415.0, 8034.0, 9491.0, 9861.0, 10213.0, 10956.0, 27248.0, 51248.0, 57380.0, 91445.0 
GO:0032200 BP 2.64e-06 11/2235    27/28555 D06 telomere organization                    8294.0, 8350.0, 8359.0, 8360.0, 8361.0, 8362.0, 8363.0, 8364.0, 8365.0, 8366.0, 8367.0 
GO:0000462 BP 2.64e-06 11/2235    27/28555 D11 maturation of SSU-rRNA from tricistronic rRNA transcript (SSU-rRNA, 5.8S rRNA, LSU-rRNA) 6202.0, 6208.0, 6217.0, 6223.0, 9277.0, 55720.0, 57050.0, 64963.0, 88745.0, 90121.0, 404672.0 
GO:0008033 BP 2.75e-06  9/2235    18/28555 D09 tRNA processing                          3735.0, 6301.0, 6741.0, 8270.0, 10248.0, 10556.0, 51367.0, 83707.0, 84881.0 
GO:0016032 BP 2.91e-06 88/2235   464/28555 D03 viral process                            292.0, 373.0, 662.0, 708.0, 819.0, 1050.0, 1072.0, 1653.0, 1869.0, 1974.0, 1977.0, 2071.0, 2224.0, 2885.0, 2958.0, 2960.0, 3178.0, 3190.0, 3312.0, 3434.0, 3735.0, 5684.0, 5685.0, 5688.0, 5689.0, 5690.0, 5691.0, 5692.0, 5693.0, 5694.0, 5695.0, 5702.0, 5886.0, 5901.0, 5902.0, 6396.0, 6500.0, 6749.0, 6780.0, 6921.0, 6923.0, 7284.0, 7341.0, 7458.0, 7531.0, 8655.0, 8678.0, 8732.0, 8772.0, 9218.0, 9631.0, 9978.0, 10005.0, 10006.0, 10010.0, 10133.0, 10155.0, 10189.0, 10399.0, 10445.0, 10480.0, 10488.0, 10524.0, 10598.0, 10656.0, 10992.0, 11097.0, 11198.0, 22861.0, 23291.0, 23468.0, 27044.0, 50813.0, 51035.0, 51143.0, 51441.0, 51567.0, 51637.0, 51699.0, 55135.0, 55170.0, 55737.0, 57630.0, 64343.0, 81929.0, 90480.0, 91392.0, 91703.0 
GO:0043312 BP 2.97e-06 70/2235   482/28555 D09 neutrophil degranulation                 353.0, 966.0, 1476.0, 1650.0, 1915.0, 2517.0, 2547.0, 2717.0, 2992.0, 3163.0, 3312.0, 3326.0, 3608.0, 3837.0, 4048.0, 4718.0, 4758.0, 5036.0, 5223.0, 5478.0, 5660.0, 5686.0, 5689.0, 5695.0, 5701.0, 5702.0, 5707.0, 5708.0, 5709.0, 5713.0, 5719.0, 5795.0, 5878.0, 6727.0, 7415.0, 7879.0, 8649.0, 8655.0, 8836.0, 9218.0, 9535.0, 9761.0, 9861.0, 10120.0, 10159.0, 10213.0, 10487.0, 10493.0, 10576.0, 10694.0, 11010.0, 11333.0, 25798.0, 26578.0, 28956.0, 29099.0, 51143.0, 51646.0, 51719.0, 55004.0, 55754.0, 55860.0, 56954.0, 58485.0, 79980.0, 84418.0, 94103.0, 203068.0, 258010.0, 387263.0 
GO:0006297 BP 3.74e-06 10/2235    23/28555 D07 nucleotide-excision repair, DNA gap filling 5425.0, 5982.0, 5984.0, 6117.0, 6118.0, 6119.0, 6233.0, 7311.0, 7314.0, 7316.0 
GO:0000715 BP 3.74e-06 10/2235    23/28555 D06 nucleotide-excision repair, DNA damage recognition 5887.0, 6233.0, 7311.0, 7314.0, 7316.0, 8533.0, 9978.0, 10920.0, 50813.0, 51138.0 
GO:0034599 BP 3.80e-06 22/2235    96/28555 D05 cellular response to oxidative stress    318.0, 1965.0, 2119.0, 4779.0, 5478.0, 6622.0, 6647.0, 6648.0, 6780.0, 7001.0, 7296.0, 10935.0, 11315.0, 22850.0, 25824.0, 27429.0, 51142.0, 54033.0, 54205.0, 55290.0, 65018.0, 154807.0 
GO:0097428 BP 4.44e-06  7/2235    11/28555 D06 protein maturation by iron-sulfur cluster transfer 9391.0, 10539.0, 27247.0, 51647.0, 64110.0, 81689.0, 150274.0 
GO:0007007 BP 4.86e-06  9/2235    19/28555 D07 inner mitochondrial membrane organization 3313.0, 8834.0, 10651.0, 27069.0, 54927.0, 79135.0, 79568.0, 125988.0, 440574.0 
GO:0006914 BP 4.93e-06 26/2235   127/28555 D04 autophagy                                310.0, 5861.0, 7415.0, 7494.0, 8678.0, 9100.0, 9474.0, 10133.0, 11152.0, 11315.0, 11345.0, 23208.0, 23647.0, 29100.0, 29982.0, 51399.0, 54734.0, 55255.0, 55823.0, 57533.0, 79142.0, 81671.0, 91445.0, 128866.0, 201475.0, 378884.0 
GO:0042795 BP 5.08e-06 18/2235    70/28555 D12 snRNA transcription by RNA polymerase II 2958.0, 2959.0, 2960.0, 2961.0, 5431.0, 5432.0, 5438.0, 5439.0, 5440.0, 5441.0, 6880.0, 6882.0, 10302.0, 22916.0, 51808.0, 55197.0, 79035.0, 80789.0 
GO:0006284 BP 6.06e-06 11/2235    29/28555 D08 base-excision repair                     328.0, 2237.0, 5423.0, 6117.0, 6118.0, 6119.0, 10038.0, 23583.0, 27301.0, 55170.0, 252969.0 
GO:0006294 BP 6.06e-06 11/2235    29/28555 D08 nucleotide-excision repair, preincision complex assembly 2071.0, 5887.0, 6117.0, 6118.0, 6119.0, 6233.0, 7311.0, 7314.0, 7316.0, 9978.0, 404672.0 
GO:0006310 BP 6.32e-06 16/2235    58/28555 D07 DNA recombination                        328.0, 2021.0, 2067.0, 2547.0, 3149.0, 4841.0, 5888.0, 5889.0, 6117.0, 8607.0, 10445.0, 10856.0, 27301.0, 54780.0, 56160.0, 93973.0 
GO:0031398 BP 7.81e-06 18/2235    72/28555 D10 positive regulation of protein ubiquitination 7314.0, 7332.0, 7965.0, 8452.0, 10273.0, 25898.0, 29979.0, 51256.0, 54602.0, 56160.0, 57162.0, 65018.0, 79142.0, 150684.0, 201254.0, 378708.0, 378884.0, 107080638.0 
GO:0030150 BP 8.22e-06  9/2235    20/28555 D11 protein import into mitochondrial matrix 10245.0, 10440.0, 29090.0, 54543.0, 80273.0, 131118.0, 134266.0, 140823.0, 100287932.0 
GO:0018279 BP 8.89e-06 11/2235    30/28555 D09 protein N-linked glycosylation via asparagine 1650.0, 4247.0, 6185.0, 8813.0, 51465.0, 54344.0, 58505.0, 79053.0, 90411.0, 256281.0, 100128731.0 
GO:1901796 BP 8.90e-06 26/2235   131/28555 D07 regulation of signal transduction by p53 class mediator 1108.0, 5571.0, 5931.0, 5932.0, 5982.0, 5984.0, 6117.0, 6118.0, 6119.0, 6125.0, 6135.0, 6749.0, 6790.0, 6880.0, 6881.0, 6882.0, 8445.0, 10419.0, 10524.0, 11073.0, 11198.0, 51230.0, 55003.0, 55170.0, 83695.0, 84154.0 
GO:0071816 BP 1.01e-05  8/2235    16/28555 D09 tail-anchored membrane protein insertion into ER membrane 439.0, 8266.0, 10328.0, 51016.0, 51234.0, 55831.0, 56851.0, 83460.0 
GO:0090502 BP 1.02e-05 16/2235    60/28555 D08 RNA phosphodiester bond hydrolysis, endonucleolytic 328.0, 2021.0, 2237.0, 7257.0, 10248.0, 10556.0, 10557.0, 10775.0, 27044.0, 51367.0, 51692.0, 54059.0, 54913.0, 65080.0, 79042.0, 246243.0 
GO:0051865 BP 1.12e-05 17/2235    67/28555 D10 protein autoubiquitination               267.0, 6047.0, 7319.0, 7320.0, 7322.0, 8452.0, 10273.0, 26994.0, 29089.0, 51255.0, 51283.0, 55128.0, 57630.0, 64844.0, 79596.0, 91445.0, 127544.0 
GO:0006368 BP 1.18e-05 18/2235    74/28555 D09 transcription elongation from RNA polymerase II promoter 2071.0, 5431.0, 5432.0, 5438.0, 5439.0, 5440.0, 5441.0, 6749.0, 6827.0, 6921.0, 6923.0, 9646.0, 11198.0, 22916.0, 56943.0, 80349.0, 84337.0, 404672.0 
GO:0051131 BP 1.34e-05  9/2235    21/28555 D07 chaperone-mediated protein complex assembly 3308.0, 3326.0, 8195.0, 8624.0, 10471.0, 10576.0, 51103.0, 84262.0, 84525.0 
GO:0006336 BP 1.40e-05 10/2235    26/28555 D09 DNA replication-independent nucleosome assembly 8294.0, 8359.0, 8360.0, 8361.0, 8362.0, 8363.0, 8364.0, 8365.0, 8366.0, 8367.0 
GO:0070911 BP 1.40e-05 10/2235    26/28555 D09 global genome nucleotide-excision repair 2067.0, 2071.0, 5887.0, 6233.0, 7311.0, 7314.0, 7316.0, 9978.0, 85015.0, 404672.0 
GO:0097250 BP 1.56e-05  6/2235     9/28555 D07 mitochondrial respirasome assembly       1346.0, 1347.0, 9167.0, 25994.0, 55969.0, 192286.0 
GO:0072321 BP 1.56e-05  6/2235     9/28555 D09 chaperone-mediated protein transport     1678.0, 1861.0, 5824.0, 26519.0, 26520.0, 26521.0 
GO:0006335 BP 1.81e-05 11/2235    32/28555 D09 DNA replication-dependent nucleosome assembly 8294.0, 8350.0, 8359.0, 8360.0, 8361.0, 8362.0, 8363.0, 8364.0, 8365.0, 8366.0, 8367.0 
GO:0007049 BP 2.08e-05 39/2235   245/28555 D02 cell cycle                               1211.0, 1389.0, 2079.0, 5597.0, 5899.0, 5997.0, 6990.0, 7564.0, 8607.0, 9181.0, 9937.0, 10399.0, 10713.0, 10907.0, 11334.0, 23582.0, 23741.0, 25847.0, 25906.0, 26017.0, 27301.0, 28985.0, 29086.0, 51143.0, 51530.0, 51550.0, 54069.0, 55207.0, 55920.0, 60370.0, 79723.0, 83695.0, 84306.0, 84707.0, 93973.0, 119504.0, 201161.0, 205564.0, 474343.0 
GO:0043066 BP 2.49e-05 65/2235   486/28555 D07 negative regulation of apoptotic process 231.0, 378.0, 573.0, 598.0, 599.0, 637.0, 662.0, 1072.0, 1728.0, 2739.0, 3190.0, 3301.0, 3313.0, 3357.0, 3479.0, 4085.0, 5036.0, 5245.0, 5538.0, 6134.0, 6189.0, 6233.0, 6622.0, 6777.0, 6790.0, 6880.0, 7001.0, 7178.0, 7311.0, 7314.0, 7316.0, 7320.0, 7428.0, 7432.0, 7494.0, 7564.0, 8539.0, 8678.0, 8887.0, 9474.0, 10114.0, 10408.0, 10456.0, 10730.0, 10935.0, 11315.0, 11331.0, 23204.0, 25824.0, 25994.0, 26574.0, 27166.0, 27252.0, 28978.0, 51283.0, 51499.0, 56005.0, 57019.0, 57630.0, 79658.0, 79728.0, 84299.0, 84316.0, 91603.0, 192286.0 
GO:0032008 BP 2.53e-05 11/2235    33/28555 D08 positive regulation of TOR signaling     6009.0, 6396.0, 8649.0, 10000.0, 10325.0, 10542.0, 10670.0, 28956.0, 55004.0, 81929.0, 389541.0 
GO:0030488 BP 2.53e-05 11/2235    33/28555 D11 tRNA methylation                         9836.0, 24140.0, 25821.0, 51504.0, 51605.0, 55039.0, 55798.0, 57570.0, 127253.0, 131965.0, 339175.0 
GO:0006370 BP 2.53e-05 11/2235    33/28555 D10 7-methylguanosine mRNA capping           2071.0, 5431.0, 5432.0, 5438.0, 5439.0, 5440.0, 5441.0, 8732.0, 22916.0, 83640.0, 404672.0 
GO:0006979 BP 2.60e-05 21/2235   100/28555 D03 response to oxidative stress             351.0, 475.0, 1728.0, 1861.0, 2067.0, 2071.0, 2879.0, 3163.0, 4521.0, 4700.0, 4710.0, 4720.0, 5621.0, 5693.0, 7001.0, 10935.0, 22921.0, 25824.0, 25828.0, 55967.0, 65018.0 
GO:0018215 BP 2.87e-05 48/2235   329/28555 D07 protein phosphopantetheinylation         1737.0, 2589.0, 3052.0, 4247.0, 5538.0, 7325.0, 7347.0, 7920.0, 8078.0, 8266.0, 8460.0, 8665.0, 8667.0, 9040.0, 9100.0, 9246.0, 9604.0, 9616.0, 9978.0, 10010.0, 10054.0, 10055.0, 10130.0, 10213.0, 10434.0, 10524.0, 10652.0, 10713.0, 10961.0, 23032.0, 25809.0, 26090.0, 51022.0, 51304.0, 51506.0, 55146.0, 55347.0, 55624.0, 64429.0, 79876.0, 80013.0, 85015.0, 150465.0, 158866.0, 158880.0, 219333.0, 220213.0, 387787.0 
GO:0006406 BP 3.05e-05 21/2235   101/28555 D11 mRNA export from nucleus                 1977.0, 1984.0, 4116.0, 6396.0, 6427.0, 6432.0, 7884.0, 8683.0, 9631.0, 9775.0, 10189.0, 10569.0, 11097.0, 22916.0, 29107.0, 51692.0, 54890.0, 55110.0, 80145.0, 81929.0, 199746.0 
GO:0006851 BP 3.22e-05  9/2235    23/28555 D09 mitochondrial calcium ion transmembrane transport 5245.0, 9512.0, 10730.0, 11331.0, 23203.0, 30968.0, 55486.0, 79568.0, 91689.0 
GO:0045050 BP 3.64e-05  6/2235    10/28555 D09 protein insertion into ER membrane by stop-transfer membrane-anchor sequence 10328.0, 51016.0, 51234.0, 55831.0, 56851.0, 83460.0 
GO:0000463 BP 3.74e-05  7/2235    14/28555 D11 maturation of LSU-rRNA from tricistronic rRNA transcript (SSU-rRNA, 5.8S rRNA, LSU-rRNA) 6129.0, 9326.0, 11224.0, 23481.0, 23560.0, 84154.0, 285855.0 
GO:0032979 BP 3.74e-05  4/2235     4/28555 D10 protein insertion into mitochondrial inner membrane from matrix 617.0, 5018.0, 79568.0, 285521.0 
GO:0006397 BP 3.95e-05 28/2235   158/28555 D08 mRNA processing                          708.0, 4841.0, 6427.0, 6432.0, 6827.0, 8487.0, 8683.0, 8882.0, 10656.0, 10713.0, 10946.0, 10949.0, 10992.0, 11051.0, 23435.0, 23658.0, 26995.0, 27257.0, 27258.0, 54033.0, 54890.0, 55147.0, 55149.0, 79042.0, 84967.0, 91603.0, 92906.0, 550643.0 
GO:0070979 BP 4.23e-05 10/2235    29/28555 D11 protein K11-linked ubiquitination        996.0, 6047.0, 7319.0, 7320.0, 7325.0, 7332.0, 25847.0, 27338.0, 29089.0, 51529.0 
GO:0009060 BP 4.23e-05 10/2235    29/28555 D06 aerobic respiration                      2647.0, 5018.0, 6390.0, 6391.0, 6834.0, 7381.0, 7384.0, 7385.0, 7388.0, 29796.0 
GO:0006342 BP 4.47e-05 13/2235    47/28555 D11 chromatin silencing                      3005.0, 3012.0, 3015.0, 8330.0, 8334.0, 9643.0, 10933.0, 10943.0, 55506.0, 55766.0, 84759.0, 92815.0, 94239.0 
GO:0007050 BP 4.49e-05 24/2235   127/28555 D06 cell cycle arrest                        322.0, 324.0, 1033.0, 1647.0, 1649.0, 4291.0, 5496.0, 5571.0, 5621.0, 6009.0, 7251.0, 8649.0, 8872.0, 9238.0, 10325.0, 10542.0, 10670.0, 28956.0, 51147.0, 51719.0, 55004.0, 127933.0, 389493.0, 389541.0 
GO:0032436 BP 4.51e-05 17/2235    74/28555 D11 positive regulation of proteasomal ubiquitin-dependent protein catabolic process 1050.0, 5886.0, 6613.0, 6790.0, 6923.0, 7341.0, 7415.0, 8078.0, 9604.0, 9978.0, 10273.0, 10399.0, 25831.0, 25898.0, 64326.0, 116224.0, 127544.0 
GO:0042274 BP 4.79e-05  8/2235    19/28555 D05 ribosomal small subunit biogenesis       6201.0, 6217.0, 6218.0, 6223.0, 6229.0, 6230.0, 83732.0, 88745.0 
GO:0032201 BP 4.80e-05  9/2235    24/28555 D08 telomere maintenance via semi-conservative replication 2237.0, 5425.0, 5982.0, 5984.0, 6117.0, 6118.0, 6119.0, 54107.0, 56655.0 
GO:0022900 BP 5.40e-05 15/2235    61/28555 D04 electron transport chain                 231.0, 1346.0, 1347.0, 1353.0, 2230.0, 2745.0, 3420.0, 4200.0, 6834.0, 8630.0, 10327.0, 51022.0, 57019.0, 80777.0, 91942.0 
GO:0036258 BP 5.91e-05 10/2235    30/28555 D08 multivesicular body assembly             7251.0, 8766.0, 11267.0, 27183.0, 27243.0, 51510.0, 51534.0, 84313.0, 91782.0, 128866.0 
GO:0006405 BP 6.31e-05 14/2235    55/28555 D10 RNA export from nucleus                  1977.0, 3178.0, 4116.0, 6427.0, 6432.0, 8683.0, 9631.0, 9775.0, 10189.0, 10569.0, 22916.0, 55110.0, 80145.0, 199746.0 
GO:0019886 BP 7.16e-05 20/2235    99/28555 D05 antigen processing and presentation of exogenous peptide antigen via MHC class II 830.0, 832.0, 1173.0, 1175.0, 1211.0, 3832.0, 3835.0, 5641.0, 6396.0, 7879.0, 8655.0, 8722.0, 10120.0, 10121.0, 10540.0, 10671.0, 11258.0, 51143.0, 55860.0, 140735.0 
GO:1902600 BP 7.43e-05 21/2235   107/28555 D08 proton transmembrane transport           506.0, 529.0, 533.0, 539.0, 1327.0, 1337.0, 1340.0, 1345.0, 1346.0, 1347.0, 1349.0, 1350.0, 1351.0, 4697.0, 5250.0, 6834.0, 9167.0, 9296.0, 9377.0, 9550.0, 9551.0 
GO:0032511 BP 7.47e-05  6/2235    11/28555 D07 late endosome to vacuole transport via multivesicular body sorting pathway 757.0, 23585.0, 51510.0, 51534.0, 91782.0, 128866.0 
GO:0075522 BP 7.47e-05  6/2235    11/28555 D04 IRES-dependent viral translational initiation 6741.0, 8562.0, 8662.0, 8664.0, 8665.0, 28985.0 
GO:0000413 BP 7.94e-05 12/2235    43/28555 D09 protein peptidyl-prolyl isomerization    2286.0, 2287.0, 2288.0, 5303.0, 5478.0, 5481.0, 5524.0, 9049.0, 10283.0, 10465.0, 51645.0, 53938.0 
GO:0045652 BP 7.98e-05 16/2235    70/28555 D07 regulation of megakaryocyte differentiation 3276.0, 3692.0, 4208.0, 8294.0, 8350.0, 8359.0, 8360.0, 8361.0, 8362.0, 8363.0, 8364.0, 8365.0, 8366.0, 8367.0, 9070.0, 55170.0 
GO:0006260 BP 8.00e-05 24/2235   128/28555 D06 DNA replication                          1854.0, 2237.0, 4172.0, 5001.0, 5425.0, 5931.0, 5932.0, 5982.0, 5984.0, 6117.0, 6118.0, 6119.0, 6749.0, 10524.0, 11073.0, 11143.0, 11198.0, 51147.0, 51550.0, 54107.0, 54921.0, 83695.0, 92675.0, 346673.0 
GO:0051085 BP 8.11e-05 10/2235    31/28555 D05 chaperone cofactor-dependent protein refolding 573.0, 1861.0, 3305.0, 3312.0, 3313.0, 6388.0, 11080.0, 23753.0, 51182.0, 202052.0 
GO:0000183 BP 8.34e-05 11/2235    37/28555 D08 rDNA heterochromatin assembly            8294.0, 8350.0, 8359.0, 8360.0, 8361.0, 8362.0, 8363.0, 8364.0, 8365.0, 8366.0, 8367.0 
GO:0070936 BP 9.62e-05 14/2235    57/28555 D11 protein K48-linked ubiquitination        267.0, 6047.0, 6048.0, 6500.0, 7319.0, 7320.0, 7322.0, 7325.0, 9978.0, 29089.0, 51283.0, 54926.0, 57162.0, 80196.0 
GO:0022904 BP 1.08e-04  7/2235    16/28555 D05 respiratory electron transport chain     2108.0, 2109.0, 4698.0, 6389.0, 6390.0, 7386.0, 65018.0 
GO:0006090 BP 1.12e-04  8/2235    21/28555 D07 pyruvate metabolic process               1737.0, 2739.0, 3029.0, 3945.0, 4200.0, 5162.0, 8050.0, 23539.0 
GO:0034605 BP 1.29e-04 12/2235    45/28555 D05 cellular response to heat                1965.0, 3326.0, 7341.0, 7415.0, 7531.0, 10016.0, 10273.0, 10569.0, 27429.0, 51278.0, 51501.0, 79031.0 
GO:0019941 BP 1.34e-04  5/2235     8/28555 D07 modification-dependent protein catabolic process 4738.0, 6233.0, 7311.0, 7314.0, 7316.0 
GO:0000492 BP 1.34e-04  5/2235     8/28555 D09 box C/D snoRNP assembly                  6880.0, 8607.0, 9326.0, 10856.0, 55011.0 
GO:0042775 BP 1.34e-04  5/2235     8/28555 D07 mitochondrial ATP synthesis coupled electron transport 637.0, 1716.0, 4712.0, 4720.0, 55967.0 
GO:0043928 BP 1.46e-04 10/2235    33/28555 D11 exonucleolytic catabolism of deadenylated mRNA 1656.0, 23016.0, 23404.0, 23658.0, 25804.0, 27257.0, 27258.0, 51690.0, 56915.0, 80349.0 
GO:0032212 BP 1.46e-04 10/2235    33/28555 D10 positive regulation of telomere maintenance via telomerase 908.0, 3178.0, 5570.0, 6950.0, 7203.0, 10574.0, 10575.0, 10576.0, 10694.0, 22948.0 
GO:0000717 BP 1.64e-04  8/2235    22/28555 D09 nucleotide-excision repair, DNA duplex unwinding 2071.0, 5887.0, 6233.0, 7311.0, 7314.0, 7316.0, 9978.0, 404672.0 
GO:1904263 BP 1.72e-04  7/2235    17/28555 D09 positive regulation of TORC1 signaling   6396.0, 10325.0, 10542.0, 10670.0, 55011.0, 81929.0, 90809.0 
GO:0042262 BP 1.75e-04  4/2235     5/28555 D07 DNA protection                           4521.0, 51022.0, 55270.0, 79077.0 
GO:0090666 BP 1.75e-04  4/2235     5/28555 D06 scaRNA localization to Cajal body        6950.0, 10575.0, 10576.0, 55135.0 
GO:0002183 BP 1.75e-04  4/2235     5/28555 D04 cytoplasmic translational initiation     1974.0, 8668.0, 8891.0, 10480.0 
GO:0075525 BP 1.75e-04  4/2235     5/28555 D04 viral translational termination-reinitiation 8662.0, 8664.0, 8666.0, 51386.0 
GO:0006479 BP 1.90e-04  9/2235    28/28555 D08 protein methylation                      2107.0, 3276.0, 5110.0, 6628.0, 6634.0, 51451.0, 151194.0, 196483.0, 221143.0 
GO:0045814 BP 2.10e-04 13/2235    54/28555 D07 negative regulation of gene expression, epigenetic 5931.0, 8294.0, 8350.0, 8359.0, 8360.0, 8361.0, 8362.0, 8363.0, 8364.0, 8365.0, 8366.0, 8367.0, 55506.0 
GO:0006366 BP 2.13e-04 29/2235   180/28555 D10 transcription by RNA polymerase II       689.0, 2071.0, 2958.0, 2959.0, 2960.0, 2961.0, 5431.0, 5432.0, 5438.0, 5439.0, 5440.0, 5441.0, 6749.0, 6827.0, 6880.0, 6881.0, 6882.0, 6921.0, 6923.0, 7494.0, 8732.0, 9646.0, 10589.0, 11198.0, 22916.0, 27097.0, 29777.0, 80349.0, 404672.0 
GO:0043966 BP 2.30e-04 11/2235    41/28555 D12 histone H3 acetylation                   1810.0, 6871.0, 6880.0, 6881.0, 11143.0, 23522.0, 27097.0, 51147.0, 54107.0, 57325.0, 117143.0 
GO:0045116 BP 2.42e-04  6/2235    13/28555 D09 protein neddylation                      4738.0, 9040.0, 9616.0, 9978.0, 23142.0, 84259.0 
GO:0051881 BP 2.57e-04  9/2235    29/28555 D04 regulation of mitochondrial membrane potential 598.0, 6647.0, 7314.0, 10935.0, 11315.0, 11334.0, 27166.0, 65018.0, 79594.0 
GO:1900034 BP 2.61e-04 16/2235    77/28555 D06 regulation of cellular response to heat  573.0, 2288.0, 3281.0, 3305.0, 3312.0, 3326.0, 6117.0, 6118.0, 6119.0, 6396.0, 7531.0, 9529.0, 9631.0, 11097.0, 51501.0, 81929.0 
GO:2000377 BP 2.62e-04  7/2235    18/28555 D05 regulation of reactive oxygen species metabolic process 378.0, 3692.0, 9263.0, 10229.0, 11334.0, 55486.0, 65018.0 
GO:0006974 BP 2.63e-04 36/2235   244/28555 D04 cellular response to DNA damage stimulus 322.0, 324.0, 1386.0, 1649.0, 5423.0, 5888.0, 6117.0, 6188.0, 6880.0, 7320.0, 7325.0, 7415.0, 7528.0, 8445.0, 8505.0, 9070.0, 9100.0, 10010.0, 11073.0, 23300.0, 23409.0, 23468.0, 26574.0, 28985.0, 29089.0, 54107.0, 54840.0, 54969.0, 79035.0, 84259.0, 84930.0, 138162.0, 200558.0, 200933.0, 378708.0, 389493.0 
GO:0044281 BP 2.82e-04  5/2235     9/28555 D02 small molecule metabolic process         2230.0, 23479.0, 51218.0, 81689.0, 122961.0 
GO:0050790 BP 2.86e-04 34/2235   229/28555 D03 regulation of catalytic activity         373.0, 573.0, 1337.0, 1650.0, 1933.0, 1967.0, 5571.0, 5660.0, 5707.0, 5708.0, 5709.0, 5877.0, 6015.0, 8678.0, 8891.0, 8893.0, 9181.0, 9266.0, 9861.0, 10055.0, 10952.0, 23568.0, 27430.0, 29098.0, 54344.0, 55004.0, 55255.0, 57189.0, 80273.0, 80777.0, 83640.0, 134266.0, 389541.0, 404636.0 
GO:0000422 BP 3.24e-04 10/2235    36/28555 D07 autophagy of mitochondrion               8678.0, 9474.0, 11152.0, 11345.0, 26100.0, 51024.0, 65018.0, 65991.0, 139341.0, 493856.0 
GO:0043967 BP 3.24e-04 10/2235    36/28555 D12 histone H4 acetylation                   322.0, 1386.0, 8089.0, 8607.0, 9643.0, 10856.0, 10933.0, 10943.0, 11143.0, 80218.0 
GO:0006289 BP 3.24e-04 10/2235    36/28555 D08 nucleotide-excision repair               2067.0, 2071.0, 5886.0, 5887.0, 6117.0, 6118.0, 6119.0, 10463.0, 150684.0, 404672.0 
GO:0006367 BP 3.25e-04 26/2235   160/28555 D09 transcription initiation from RNA polymerase II promoter 892.0, 2071.0, 2958.0, 2959.0, 2960.0, 2961.0, 5431.0, 5432.0, 5438.0, 5439.0, 5440.0, 5441.0, 6257.0, 6880.0, 6881.0, 6882.0, 9442.0, 9443.0, 10155.0, 29959.0, 29982.0, 51003.0, 84246.0, 112950.0, 126382.0, 404672.0 
GO:0006363 BP 3.41e-04  9/2235    30/28555 D09 termination of RNA polymerase I transcription 2071.0, 5440.0, 5441.0, 7270.0, 9533.0, 30834.0, 64425.0, 84172.0, 404672.0 
GO:0045454 BP 3.62e-04 11/2235    43/28555 D05 cell redox homeostasis                   328.0, 1649.0, 1728.0, 7001.0, 7295.0, 7296.0, 10935.0, 25824.0, 25828.0, 51022.0, 51714.0 
GO:0075733 BP 3.77e-04 12/2235    50/28555 D06 intracellular transport of virus         3837.0, 5901.0, 6233.0, 6396.0, 7251.0, 7311.0, 7314.0, 7316.0, 9631.0, 11097.0, 51271.0, 81929.0 
GO:0010821 BP 3.87e-04  7/2235    19/28555 D06 regulation of mitochondrion organization 51024.0, 55170.0, 55288.0, 55486.0, 55737.0, 65018.0, 79594.0 
GO:0006900 BP 3.95e-04  6/2235    14/28555 D06 vesicle budding from membrane            1173.0, 6281.0, 27183.0, 51510.0, 91782.0, 128866.0 
GO:0000724 BP 4.12e-04 16/2235    80/28555 D09 double-strand break repair via homologous recombination 2237.0, 5888.0, 5889.0, 5932.0, 6117.0, 6118.0, 6119.0, 7334.0, 7528.0, 10213.0, 10933.0, 55693.0, 79035.0, 79728.0, 125150.0, 375757.0 
GO:0006513 BP 4.48e-04  9/2235    31/28555 D10 protein monoubiquitination               7251.0, 7320.0, 8452.0, 9978.0, 29089.0, 54926.0, 59349.0, 64844.0, 79596.0 
GO:0000375 BP 4.48e-04  8/2235    25/28555 D09 RNA splicing, via transesterification reactions 8487.0, 9128.0, 10286.0, 10569.0, 10907.0, 10946.0, 24148.0, 27257.0 
GO:0070534 BP 4.49e-04 11/2235    44/28555 D11 protein K63-linked ubiquitination        6047.0, 6048.0, 7320.0, 7325.0, 7334.0, 10273.0, 25831.0, 27338.0, 29089.0, 51283.0, 57162.0 
GO:0045727 BP 4.56e-04 15/2235    73/28555 D08 positive regulation of translation       3646.0, 3692.0, 3872.0, 5935.0, 6125.0, 6191.0, 8664.0, 9513.0, 9775.0, 10605.0, 29081.0, 54915.0, 55323.0, 65018.0, 84305.0 
GO:0006464 BP 4.76e-04 16/2235    81/28555 D06 cellular protein modification process    4738.0, 5283.0, 6185.0, 7311.0, 7322.0, 7332.0, 7903.0, 8266.0, 9040.0, 9246.0, 10445.0, 11266.0, 26190.0, 27338.0, 51451.0, 59286.0 
GO:1902626 BP 4.79e-04  3/2235     3/28555 D08 assembly of large subunit precursor of preribosome 3692.0, 6152.0, 51187.0 
GO:0035268 BP 4.79e-04  3/2235     3/28555 D08 protein mannosylation                    8813.0, 54344.0, 116150.0 
GO:1902958 BP 4.79e-04  3/2235     3/28555 D07 positive regulation of mitochondrial electron transport, NADH to ubiquinone 11315.0, 23479.0, 65018.0 
GO:0006550 BP 4.79e-04  3/2235     3/28555 D09 isoleucine catabolic process             36.0, 38.0, 3028.0 
GO:0043985 BP 4.94e-04  4/2235     6/28555 D11 histone H4-R3 methylation                3276.0, 10419.0, 55170.0, 55352.0 
GO:0106035 BP 4.94e-04  4/2235     6/28555 D07 protein maturation by [4Fe-4S] cluster transfer 51218.0, 51647.0, 57002.0, 122961.0 
GO:0019076 BP 4.94e-04  4/2235     6/28555 D07 viral release from host cell             5478.0, 5481.0, 7879.0, 27183.0 
GO:0000338 BP 5.27e-04  5/2235    10/28555 D09 protein deneddylation                    1861.0, 8533.0, 10920.0, 50813.0, 51138.0 
GO:1904903 BP 5.27e-04  5/2235    10/28555 D07 ESCRT III complex disassembly            27183.0, 27243.0, 51510.0, 51534.0, 91782.0 
GO:0007004 BP 5.55e-04  7/2235    20/28555 D09 telomere maintenance via telomerase      3326.0, 6117.0, 54386.0, 54433.0, 55135.0, 55505.0, 55651.0 
GO:0006361 BP 5.80e-04  9/2235    32/28555 D09 transcription initiation from RNA polymerase I promoter 2071.0, 5440.0, 5441.0, 9533.0, 30834.0, 54700.0, 64425.0, 84172.0, 404672.0 
GO:0006891 BP 5.80e-04  9/2235    32/28555 D06 intra-Golgi vesicle-mediated transport   1314.0, 8774.0, 9527.0, 10490.0, 11345.0, 22818.0, 22820.0, 27095.0, 57511.0 
GO:0006388 BP 6.16e-04  6/2235    15/28555 D10 tRNA splicing, via endonucleolytic cleavage and ligation 1478.0, 1653.0, 10978.0, 51637.0, 79042.0, 83707.0 
GO:1901998 BP 6.52e-04 10/2235    39/28555 D04 toxin transport                          3301.0, 6950.0, 7203.0, 10574.0, 10575.0, 10576.0, 10694.0, 10966.0, 22948.0, 29126.0 
GO:0006417 BP 7.45e-04 13/2235    61/28555 D07 regulation of translation                351.0, 1977.0, 3191.0, 4116.0, 5036.0, 5935.0, 6134.0, 6169.0, 6208.0, 9221.0, 23369.0, 83939.0, 92906.0 
GO:0006295 BP 7.77e-04  7/2235    21/28555 D08 nucleotide-excision repair, DNA incision, 3'-to lesion 2067.0, 2071.0, 6117.0, 6118.0, 6119.0, 9978.0, 404672.0 
GO:0006293 BP 7.77e-04  7/2235    21/28555 D07 nucleotide-excision repair, preincision complex stabilization 2067.0, 2071.0, 6117.0, 6118.0, 6119.0, 9978.0, 404672.0 
GO:0016573 BP 8.09e-04 10/2235    40/28555 D11 histone acetylation                      2959.0, 8607.0, 9643.0, 10524.0, 10856.0, 10933.0, 10943.0, 23522.0, 51230.0, 80218.0 
GO:0045899 BP 9.04e-04  5/2235    11/28555 D13 positive regulation of RNA polymerase II transcription preinitiation complex assembly 5701.0, 5702.0, 5704.0, 5705.0, 5706.0 
GO:0006164 BP 9.04e-04  5/2235    11/28555 D09 purine nucleotide biosynthetic process   158.0, 2618.0, 5471.0, 5631.0, 5634.0 
GO:0043968 BP 9.20e-04  6/2235    16/28555 D12 histone H2A acetylation                  8089.0, 8607.0, 9643.0, 10856.0, 10933.0, 10943.0 
GO:2001034 BP 9.20e-04  6/2235    16/28555 D10 positive regulation of double-strand break repair via nonhomologous end joining 6419.0, 10459.0, 55135.0, 55693.0, 149840.0, 112441434.0 
GO:0050911 BP 2.18e-06  0/2235   403/28555 D05 detection of chemical stimulus involved in sensory perception of smell  
GO:0035195 BP 2.50e-06  3/2235   548/28555 D10 gene silencing by miRNA                  3692.0, 23019.0, 693206.0 
GO:0007186 BP 3.71e-06 24/2235  1114/28555 D05 G protein-coupled receptor signaling pathway 351.0, 805.0, 885.0, 1894.0, 2776.0, 2787.0, 2790.0, 2913.0, 3357.0, 5660.0, 5997.0, 6003.0, 7432.0, 9181.0, 10149.0, 10800.0, 26996.0, 51763.0, 54331.0, 56670.0, 60626.0, 64805.0, 114814.0, 414062.0 
GO:0007267 BP 1.88e-05  3/2235   228/28555 D03 cell-cell signaling                      944.0, 26281.0, 30011.0 
GO:0030198 BP 2.59e-05  4/2235   251/28555 D05 extracellular matrix organization        351.0, 3682.0, 64116.0, 84947.0 
GO:0007268 BP 3.58e-05  4/2235   243/28555 D07 chemical synaptic transmission           1140.0, 2913.0, 3357.0, 6622.0 
GO:0007155 BP 5.35e-05 16/2235   486/28555 D02 cell adhesion                            324.0, 351.0, 481.0, 1803.0, 1861.0, 2350.0, 3682.0, 3921.0, 4254.0, 8573.0, 9404.0, 10428.0, 26574.0, 27253.0, 55109.0, 83692.0 
GO:0002250 BP 1.16e-04  2/2235   178/28555 D03 adaptive immune response                 29126.0, 127544.0 
GO:0006954 BP 1.75e-04 12/2235   387/28555 D04 inflammatory response                    23.0, 1036.0, 2350.0, 5423.0, 8460.0, 10949.0, 11315.0, 11334.0, 22861.0, 25824.0, 56925.0, 414062.0 
GO:0050776 BP 2.22e-04  1/2235   140/28555 D04 regulation of immune response            56253.0 
GO:0006955 BP 3.97e-04  8/2235   291/28555 D02 immune response                          708.0, 944.0, 1054.0, 7126.0, 7494.0, 27166.0, 29126.0, 54878.0 
GO:0015934 CC 1.78e-08  7/2235     7/28555 D04 large ribosomal subunit                  5935.0, 6136.0, 23521.0, 29093.0, 63875.0, 65003.0, 124995.0 
GO:0005832 CC 5.43e-08  8/2235    10/28555 D03 chaperonin-containing T-complex          908.0, 6950.0, 7203.0, 10574.0, 10575.0, 10576.0, 10694.0, 22948.0 
GO:0005750 CC 5.81e-08  9/2235    13/28555 D05 mitochondrial respiratory chain complex III 617.0, 1537.0, 7381.0, 7384.0, 7385.0, 7386.0, 7388.0, 27089.0, 29796.0 
GO:0034719 CC 9.86e-08 11/2235    17/28555 D03 SMN-Sm protein complex                   6628.0, 6632.0, 6633.0, 6634.0, 6635.0, 6636.0, 6637.0, 8487.0, 11171.0, 79760.0, 79833.0 
GO:0005852 CC 9.86e-08 10/2235    17/28555 D02 eukaryotic translation initiation factor 3 complex 3646.0, 8662.0, 8664.0, 8665.0, 8666.0, 8667.0, 8668.0, 10480.0, 27335.0, 51386.0 
GO:0022624 CC 9.86e-08 15/2235    17/28555 D02 proteasome accessory complex             5700.0, 5701.0, 5702.0, 5704.0, 5705.0, 5706.0, 5707.0, 5708.0, 5709.0, 5710.0, 5711.0, 5714.0, 5719.0, 9861.0, 10213.0 
GO:0016282 CC 9.86e-08 12/2235    17/28555 D04 eukaryotic 43S preinitiation complex     3646.0, 8662.0, 8664.0, 8665.0, 8666.0, 8667.0, 8668.0, 10209.0, 10289.0, 10480.0, 27335.0, 51386.0 
GO:0005840 CC 1.93e-07 26/2235    46/28555 D05 ribosome                                 328.0, 6133.0, 6138.0, 6155.0, 6183.0, 6188.0, 6191.0, 6193.0, 6201.0, 6203.0, 6204.0, 6205.0, 6207.0, 6218.0, 6222.0, 6223.0, 6228.0, 6230.0, 6232.0, 9349.0, 23521.0, 28998.0, 51081.0, 51182.0, 51649.0, 90480.0 
GO:0005753 CC 2.06e-07 14/2235    18/28555 D05 mitochondrial proton-transporting ATP synthase complex 498.0, 506.0, 509.0, 514.0, 515.0, 516.0, 521.0, 522.0, 539.0, 9551.0, 9556.0, 10476.0, 10632.0, 84833.0 
GO:0015935 CC 2.06e-07 14/2235    18/28555 D04 small ribosomal subunit                  6191.0, 6203.0, 6217.0, 6222.0, 6224.0, 6227.0, 6229.0, 6230.0, 6231.0, 6233.0, 6235.0, 10399.0, 51021.0, 64965.0 
GO:0005686 CC 2.07e-07 11/2235    22/28555 D05 U2 snRNP                                 6628.0, 6629.0, 6632.0, 6633.0, 6634.0, 6635.0, 6637.0, 10946.0, 10992.0, 83443.0, 84844.0 
GO:0031305 CC 2.17e-07 22/2235    41/28555 D06 integral component of mitochondrial inner membrane 1353.0, 5018.0, 5250.0, 6341.0, 8834.0, 10245.0, 10440.0, 25874.0, 27069.0, 27235.0, 28958.0, 51241.0, 51660.0, 60386.0, 79135.0, 79714.0, 91689.0, 119559.0, 205251.0, 285521.0, 100131801.0, 100287932.0 
GO:0042788 CC 3.36e-07 22/2235    32/28555 D06 polysomal ribosome                       689.0, 4736.0, 6128.0, 6130.0, 6132.0, 6135.0, 6141.0, 6142.0, 6143.0, 6152.0, 6156.0, 6160.0, 6161.0, 6169.0, 6170.0, 6171.0, 6227.0, 6228.0, 6231.0, 6235.0, 8667.0, 25873.0 
GO:0033290 CC 3.52e-07 11/2235    15/28555 D04 eukaryotic 48S preinitiation complex     1965.0, 3646.0, 8662.0, 8664.0, 8665.0, 8666.0, 8667.0, 8668.0, 10480.0, 27335.0, 51386.0 
GO:0005746 CC 3.52e-07 10/2235    15/28555 D03 mitochondrial respirasome                1346.0, 1347.0, 1349.0, 5018.0, 6834.0, 7381.0, 7384.0, 7388.0, 9167.0, 55969.0 
GO:0071011 CC 4.04e-07 11/2235    19/28555 D04 precatalytic spliceosome                 4809.0, 6632.0, 6633.0, 6634.0, 6635.0, 6637.0, 10992.0, 11193.0, 27258.0, 83443.0, 84844.0 
GO:0071013 CC 4.17e-07 29/2235    85/28555 D04 catalytic step 2 spliceosome             2483.0, 3178.0, 3190.0, 4116.0, 6628.0, 6629.0, 6632.0, 6633.0, 6634.0, 6635.0, 6636.0, 6637.0, 9343.0, 9775.0, 10189.0, 10283.0, 10286.0, 10569.0, 10946.0, 10992.0, 24144.0, 24148.0, 27258.0, 51503.0, 51645.0, 51690.0, 53938.0, 55110.0, 220988.0 
GO:0005689 CC 4.76e-07 12/2235    28/28555 D04 U12-type spliceosomal complex            6628.0, 6632.0, 6633.0, 6634.0, 6635.0, 6636.0, 6637.0, 10992.0, 51690.0, 79622.0, 83443.0, 84844.0 
GO:0005763 CC 4.76e-07 19/2235    28/28555 D06 mitochondrial small ribosomal subunit    6183.0, 7818.0, 23107.0, 28973.0, 51021.0, 51023.0, 51081.0, 51373.0, 51650.0, 54460.0, 55168.0, 55173.0, 60488.0, 64949.0, 64960.0, 64963.0, 64965.0, 65993.0, 92259.0 
GO:0000786 CC 4.79e-07 33/2235   106/28555 D03 nucleosome                               3005.0, 3008.0, 3012.0, 3015.0, 3017.0, 8294.0, 8330.0, 8334.0, 8339.0, 8341.0, 8342.0, 8343.0, 8344.0, 8347.0, 8350.0, 8359.0, 8360.0, 8361.0, 8362.0, 8363.0, 8364.0, 8365.0, 8366.0, 8367.0, 8970.0, 23522.0, 55506.0, 55766.0, 84656.0, 85236.0, 92815.0, 94239.0, 221656.0 
GO:0000151 CC 4.79e-07 28/2235   106/28555 D04 ubiquitin ligase complex                 267.0, 6015.0, 6045.0, 7322.0, 7332.0, 7334.0, 8315.0, 8445.0, 9246.0, 9443.0, 9604.0, 10048.0, 10273.0, 23014.0, 23142.0, 23291.0, 25898.0, 26268.0, 26994.0, 51003.0, 51646.0, 51665.0, 54797.0, 54994.0, 79018.0, 84246.0, 84259.0, 127544.0 
GO:0034709 CC 5.17e-07 10/2235    12/28555 D05 methylosome                              2079.0, 3276.0, 6628.0, 6632.0, 6633.0, 6634.0, 6635.0, 6636.0, 6637.0, 10419.0 
GO:0008540 CC 5.17e-07 10/2235    12/28555 D02 proteasome regulatory particle, base subcomplex 5700.0, 5701.0, 5702.0, 5704.0, 5705.0, 5706.0, 5707.0, 5708.0, 5710.0, 5711.0 
GO:0000276 CC 5.58e-07  7/2235     9/28555 D05 mitochondrial proton-transporting ATP synthase complex, coupling factor F(o) 515.0, 516.0, 517.0, 518.0, 521.0, 522.0, 10632.0 
GO:0000172 CC 5.58e-07  7/2235     9/28555 D04 ribonuclease MRP complex                 10248.0, 10556.0, 10775.0, 10799.0, 51367.0, 54913.0, 138716.0 
GO:0000502 CC 5.60e-07 35/2235    55/28555 D05 proteasome complex                       5682.0, 5684.0, 5685.0, 5686.0, 5687.0, 5688.0, 5689.0, 5690.0, 5691.0, 5692.0, 5693.0, 5694.0, 5695.0, 5700.0, 5701.0, 5702.0, 5704.0, 5705.0, 5706.0, 5707.0, 5708.0, 5709.0, 5710.0, 5711.0, 5713.0, 5714.0, 5719.0, 5886.0, 5887.0, 7415.0, 9352.0, 9861.0, 10213.0, 29979.0, 130617.0 
GO:0022625 CC 5.60e-07 48/2235    55/28555 D05 cytosolic large ribosomal subunit        4736.0, 6122.0, 6124.0, 6125.0, 6128.0, 6129.0, 6130.0, 6132.0, 6133.0, 6134.0, 6135.0, 6136.0, 6137.0, 6138.0, 6139.0, 6141.0, 6142.0, 6143.0, 6144.0, 6146.0, 6147.0, 6152.0, 6155.0, 6156.0, 6157.0, 6159.0, 6160.0, 6161.0, 6164.0, 6165.0, 6166.0, 6167.0, 6168.0, 6169.0, 6170.0, 6171.0, 6181.0, 9045.0, 9349.0, 9513.0, 11224.0, 23521.0, 25873.0, 51121.0, 51187.0, 65008.0, 116832.0, 285855.0 
GO:1990904 CC 5.95e-07 37/2235   151/28555 D02 ribonucleoprotein complex                60.0, 1653.0, 2597.0, 3178.0, 3182.0, 3188.0, 3191.0, 3312.0, 3608.0, 6124.0, 6125.0, 6129.0, 6146.0, 6155.0, 6188.0, 6189.0, 6191.0, 6193.0, 6201.0, 6202.0, 6203.0, 6637.0, 6741.0, 7884.0, 8445.0, 8607.0, 9343.0, 10011.0, 10128.0, 10856.0, 23468.0, 23521.0, 51690.0, 55011.0, 55323.0, 124995.0, 220988.0 
GO:0042645 CC 6.27e-07 15/2235    44/28555 D05 mitochondrial nucleoid                   292.0, 506.0, 3028.0, 3313.0, 6648.0, 6742.0, 7284.0, 7417.0, 10128.0, 26073.0, 54931.0, 55379.0, 55794.0, 60528.0, 64216.0 
GO:0000781 CC 6.29e-07 38/2235   159/28555 D03 chromosome, telomeric region             328.0, 2067.0, 2237.0, 2547.0, 4172.0, 5001.0, 5431.0, 5500.0, 5888.0, 6117.0, 6118.0, 6741.0, 8294.0, 8359.0, 8360.0, 8361.0, 8362.0, 8363.0, 8364.0, 8365.0, 8366.0, 8367.0, 9878.0, 10189.0, 23468.0, 24144.0, 54386.0, 54433.0, 54780.0, 55135.0, 55506.0, 55651.0, 55791.0, 56160.0, 64858.0, 79035.0, 79991.0, 80145.0 
GO:0005761 CC 6.31e-07 17/2235    24/28555 D07 mitochondrial ribosome                   740.0, 6183.0, 28998.0, 29074.0, 51253.0, 51258.0, 51318.0, 54148.0, 55052.0, 64976.0, 64981.0, 64983.0, 65003.0, 65005.0, 78988.0, 84545.0, 118487.0 
GO:0034774 CC 6.86e-07 28/2235   115/28555 D06 secretory granule lumen                  353.0, 1476.0, 1915.0, 2547.0, 2992.0, 3312.0, 3326.0, 5223.0, 5478.0, 5686.0, 5689.0, 5695.0, 5701.0, 5702.0, 5708.0, 5709.0, 5713.0, 5719.0, 6727.0, 7415.0, 9535.0, 9861.0, 10120.0, 10213.0, 10694.0, 26578.0, 29099.0, 51719.0 
GO:0005747 CC 7.10e-07 31/2235    50/28555 D06 mitochondrial respiratory chain complex I 4694.0, 4695.0, 4696.0, 4697.0, 4698.0, 4700.0, 4702.0, 4706.0, 4707.0, 4708.0, 4709.0, 4710.0, 4711.0, 4712.0, 4713.0, 4714.0, 4715.0, 4716.0, 4717.0, 4718.0, 4720.0, 4722.0, 4724.0, 4725.0, 4726.0, 51103.0, 54539.0, 55101.0, 55967.0, 90871.0, 126328.0 
GO:0071005 CC 7.10e-07 29/2235    50/28555 D05 U2-type precatalytic spliceosome         4236.0, 4809.0, 6628.0, 6629.0, 6632.0, 6633.0, 6634.0, 6635.0, 6636.0, 6637.0, 7737.0, 8449.0, 9128.0, 9343.0, 10283.0, 10907.0, 10946.0, 10992.0, 11193.0, 23658.0, 24148.0, 25804.0, 27258.0, 51690.0, 55110.0, 79753.0, 83443.0, 84844.0, 153527.0 
GO:0046540 CC 7.20e-07 19/2235    39/28555 D06 U4/U6 x U5 tri-snRNP complex             4809.0, 6628.0, 6632.0, 6633.0, 6634.0, 6635.0, 6636.0, 6637.0, 9128.0, 9343.0, 10465.0, 10713.0, 10907.0, 23658.0, 24148.0, 25804.0, 27258.0, 51690.0, 153527.0 
GO:0005758 CC 7.36e-07 28/2235    81/28555 D05 mitochondrial intermembrane space        402.0, 1678.0, 2647.0, 4702.0, 4713.0, 4725.0, 6647.0, 9131.0, 10063.0, 10456.0, 11315.0, 23568.0, 26519.0, 26520.0, 27166.0, 27429.0, 30968.0, 51142.0, 51499.0, 54205.0, 56616.0, 57001.0, 57019.0, 65018.0, 65260.0, 79145.0, 131474.0, 100287932.0 
GO:0005839 CC 7.52e-07 14/2235    20/28555 D02 proteasome core complex                  5682.0, 5684.0, 5685.0, 5686.0, 5687.0, 5688.0, 5689.0, 5690.0, 5691.0, 5692.0, 5693.0, 5694.0, 5695.0, 9491.0 
GO:0022627 CC 8.72e-07 32/2235    45/28555 D05 cytosolic small ribosomal subunit        3921.0, 6187.0, 6188.0, 6189.0, 6191.0, 6192.0, 6193.0, 6201.0, 6202.0, 6203.0, 6204.0, 6205.0, 6206.0, 6207.0, 6208.0, 6217.0, 6218.0, 6222.0, 6223.0, 6224.0, 6227.0, 6228.0, 6229.0, 6230.0, 6231.0, 6232.0, 6233.0, 6235.0, 7311.0, 28985.0, 64963.0, 83939.0 
GO:1904813 CC 9.31e-07 33/2235   124/28555 D04 ficolin-1-rich granule lumen             1476.0, 1915.0, 2547.0, 2992.0, 3312.0, 3326.0, 3608.0, 3837.0, 4048.0, 5223.0, 5478.0, 5686.0, 5689.0, 5695.0, 5701.0, 5702.0, 5708.0, 5709.0, 5713.0, 5719.0, 6727.0, 7415.0, 9535.0, 9861.0, 10120.0, 10213.0, 10694.0, 11333.0, 26578.0, 29099.0, 51646.0, 51719.0, 55860.0 
GO:0000776 CC 9.78e-07 22/2235    89/28555 D05 kinetochore                              324.0, 3835.0, 4085.0, 6396.0, 6612.0, 6990.0, 8655.0, 9793.0, 10540.0, 11130.0, 23219.0, 23291.0, 23468.0, 51143.0, 55055.0, 64946.0, 79980.0, 81929.0, 90417.0, 119504.0, 201161.0, 253635.0 
GO:0005762 CC 9.86e-07 42/2235    57/28555 D06 mitochondrial large ribosomal subunit    740.0, 3396.0, 4706.0, 9553.0, 11222.0, 26589.0, 28998.0, 29074.0, 29088.0, 29093.0, 51069.0, 51253.0, 51258.0, 51263.0, 51264.0, 51318.0, 54148.0, 54534.0, 54948.0, 55052.0, 55168.0, 57129.0, 63875.0, 64928.0, 64976.0, 64979.0, 64981.0, 64983.0, 65003.0, 65005.0, 65080.0, 78988.0, 79590.0, 84311.0, 84545.0, 84769.0, 115416.0, 116541.0, 122704.0, 124995.0, 128308.0, 219927.0 
GO:0071007 CC 1.17e-06 13/2235    30/28555 D05 U2-type catalytic step 2 spliceosome     6628.0, 6629.0, 6632.0, 6633.0, 6634.0, 6635.0, 6636.0, 6637.0, 8896.0, 9343.0, 10286.0, 51503.0, 51645.0 
GO:0005681 CC 1.20e-06 32/2235    90/28555 D03 spliceosomal complex                     3178.0, 3312.0, 5935.0, 6009.0, 6626.0, 6628.0, 6629.0, 6633.0, 6634.0, 6635.0, 6636.0, 6637.0, 8449.0, 8487.0, 8539.0, 8896.0, 9128.0, 10286.0, 10465.0, 10569.0, 10713.0, 10907.0, 10946.0, 10992.0, 24144.0, 24148.0, 51503.0, 51729.0, 51759.0, 56259.0, 91603.0, 199746.0 
GO:0005759 CC 1.32e-06 104/2235   373/28555 D04 mitochondrial matrix                     36.0, 38.0, 50.0, 211.0, 318.0, 402.0, 498.0, 506.0, 509.0, 514.0, 515.0, 549.0, 593.0, 598.0, 708.0, 844.0, 1716.0, 1737.0, 1892.0, 2108.0, 2109.0, 2230.0, 2271.0, 2647.0, 3028.0, 3029.0, 3305.0, 3313.0, 3396.0, 3420.0, 3735.0, 4200.0, 4521.0, 4706.0, 4714.0, 4720.0, 4722.0, 4942.0, 5018.0, 5095.0, 5162.0, 5303.0, 5859.0, 5888.0, 6188.0, 6647.0, 6648.0, 6742.0, 7084.0, 7923.0, 8050.0, 8505.0, 8802.0, 8803.0, 9238.0, 10102.0, 10352.0, 10935.0, 10965.0, 11315.0, 23203.0, 23409.0, 23474.0, 23479.0, 23568.0, 25824.0, 25828.0, 26073.0, 26284.0, 26995.0, 29960.0, 51022.0, 51103.0, 51218.0, 51250.0, 53343.0, 54931.0, 54936.0, 55157.0, 55178.0, 55347.0, 55699.0, 55739.0, 57001.0, 57570.0, 60314.0, 60528.0, 64216.0, 64863.0, 79568.0, 79731.0, 80273.0, 80308.0, 81689.0, 81889.0, 84881.0, 90480.0, 91689.0, 92935.0, 122961.0, 128240.0, 135154.0, 387787.0, 644096.0 
GO:0005683 CC 1.49e-06  6/2235     7/28555 D04 U7 snRNP                                 6628.0, 6634.0, 6635.0, 6636.0, 6637.0, 84967.0 
GO:0016272 CC 1.49e-06  6/2235     7/28555 D02 prefoldin complex                        5201.0, 5202.0, 5203.0, 5204.0, 10471.0, 81572.0 
GO:0016604 CC 1.55e-06 53/2235   320/28555 D02 nuclear body                             118.0, 1478.0, 1894.0, 2959.0, 3005.0, 4722.0, 4733.0, 5695.0, 6045.0, 6047.0, 6118.0, 6185.0, 6634.0, 7341.0, 8270.0, 8487.0, 9443.0, 9467.0, 10048.0, 10084.0, 10114.0, 10302.0, 10730.0, 11051.0, 11073.0, 11130.0, 23300.0, 23582.0, 23588.0, 26354.0, 29085.0, 29086.0, 51501.0, 51567.0, 53343.0, 54386.0, 54780.0, 54936.0, 55135.0, 55341.0, 55505.0, 64858.0, 64979.0, 65080.0, 79760.0, 79833.0, 79980.0, 80196.0, 83442.0, 84967.0, 112495.0, 114034.0, 388962.0 
GO:0016607 CC 1.63e-06 72/2235   410/28555 D03 nuclear speck                            322.0, 328.0, 1647.0, 2961.0, 3835.0, 4116.0, 4208.0, 4338.0, 4707.0, 4841.0, 5093.0, 6015.0, 6427.0, 6432.0, 6629.0, 6733.0, 6835.0, 6944.0, 7341.0, 7737.0, 8204.0, 8405.0, 8539.0, 8683.0, 9128.0, 9158.0, 9263.0, 9343.0, 9404.0, 9425.0, 9646.0, 9733.0, 9775.0, 10084.0, 10189.0, 10286.0, 10421.0, 10465.0, 10569.0, 10929.0, 10933.0, 10946.0, 10992.0, 11193.0, 11325.0, 23435.0, 24144.0, 24148.0, 25898.0, 27097.0, 29107.0, 51138.0, 51319.0, 51371.0, 51501.0, 51503.0, 54033.0, 54890.0, 54942.0, 64326.0, 79005.0, 79719.0, 80145.0, 80196.0, 84844.0, 91603.0, 113246.0, 114034.0, 140691.0, 199746.0, 339287.0, 102157402.0 
GO:0030681 CC 1.73e-06  7/2235    10/28555 D05 multimeric ribonuclease P complex        10248.0, 10556.0, 10557.0, 10775.0, 10799.0, 51367.0, 54913.0 
GO:0005743 CC 1.77e-06 182/2235   396/28555 D05 mitochondrial inner membrane             22.0, 292.0, 498.0, 509.0, 514.0, 515.0, 516.0, 521.0, 522.0, 539.0, 598.0, 617.0, 740.0, 1327.0, 1329.0, 1337.0, 1340.0, 1345.0, 1349.0, 1350.0, 1351.0, 1537.0, 1678.0, 2021.0, 3052.0, 3396.0, 4694.0, 4695.0, 4696.0, 4697.0, 4698.0, 4700.0, 4702.0, 4706.0, 4707.0, 4708.0, 4709.0, 4710.0, 4711.0, 4712.0, 4713.0, 4714.0, 4715.0, 4716.0, 4717.0, 4718.0, 4724.0, 4725.0, 4726.0, 5245.0, 5250.0, 6183.0, 6188.0, 6389.0, 6390.0, 6391.0, 6392.0, 7381.0, 7384.0, 7385.0, 7386.0, 7388.0, 7818.0, 8034.0, 8402.0, 9131.0, 9167.0, 9377.0, 9512.0, 9551.0, 9553.0, 10166.0, 10229.0, 10245.0, 10440.0, 10476.0, 10632.0, 10730.0, 10975.0, 11222.0, 11331.0, 23107.0, 23203.0, 23409.0, 23787.0, 23788.0, 25994.0, 26284.0, 26519.0, 26520.0, 26521.0, 26589.0, 27089.0, 27235.0, 28973.0, 28998.0, 29074.0, 29088.0, 29093.0, 29796.0, 30968.0, 51021.0, 51023.0, 51069.0, 51081.0, 51103.0, 51253.0, 51258.0, 51263.0, 51264.0, 51318.0, 51373.0, 51649.0, 51650.0, 54148.0, 54205.0, 54460.0, 54534.0, 54539.0, 54902.0, 54927.0, 54948.0, 54968.0, 54977.0, 55052.0, 55168.0, 55173.0, 55486.0, 55863.0, 55967.0, 57129.0, 57380.0, 60386.0, 60488.0, 63875.0, 64928.0, 64949.0, 64960.0, 64963.0, 64965.0, 64976.0, 64979.0, 64981.0, 64983.0, 65003.0, 65005.0, 65008.0, 65018.0, 65080.0, 65993.0, 78988.0, 79568.0, 79590.0, 80219.0, 81034.0, 81853.0, 84233.0, 84311.0, 84545.0, 84769.0, 90871.0, 91689.0, 91942.0, 92014.0, 92259.0, 115286.0, 116228.0, 116541.0, 118487.0, 122704.0, 124995.0, 125988.0, 126328.0, 128308.0, 131118.0, 137682.0, 192286.0, 219927.0, 253512.0, 389203.0, 728568.0, 100287932.0 
GO:0005685 CC 1.77e-06 12/2235    31/28555 D05 U1 snRNP                                 6626.0, 6628.0, 6629.0, 6631.0, 6632.0, 6633.0, 6634.0, 6635.0, 6636.0, 6637.0, 101954267.0, 101954277.0 
GO:0005741 CC 1.87e-06 35/2235   169/28555 D06 mitochondrial outer membrane             517.0, 518.0, 598.0, 599.0, 637.0, 1386.0, 2631.0, 4830.0, 6233.0, 7311.0, 7314.0, 7316.0, 7417.0, 7419.0, 9927.0, 10456.0, 10493.0, 10651.0, 11331.0, 25875.0, 51001.0, 54471.0, 54543.0, 55156.0, 55288.0, 56910.0, 56993.0, 65018.0, 80777.0, 84816.0, 91137.0, 91445.0, 116151.0, 139341.0, 493856.0 
GO:0031965 CC 1.95e-06 42/2235   233/28555 D04 nuclear membrane                         598.0, 1861.0, 2010.0, 2597.0, 2644.0, 2776.0, 3837.0, 3840.0, 4521.0, 5621.0, 6945.0, 7341.0, 8089.0, 8315.0, 9218.0, 9538.0, 9551.0, 9587.0, 9631.0, 10204.0, 10434.0, 10456.0, 10907.0, 10983.0, 11097.0, 23369.0, 23560.0, 23588.0, 27346.0, 51096.0, 51230.0, 51530.0, 51649.0, 53343.0, 79004.0, 80013.0, 80789.0, 128637.0, 129787.0, 199857.0, 201161.0, 255919.0 
GO:0005925 CC 2.02e-06 69/2235   416/28555 D05 focal adhesion                           60.0, 71.0, 118.0, 402.0, 966.0, 1012.0, 1072.0, 1803.0, 3190.0, 3312.0, 3313.0, 4736.0, 5478.0, 5500.0, 5786.0, 6122.0, 6124.0, 6125.0, 6128.0, 6129.0, 6130.0, 6132.0, 6133.0, 6136.0, 6141.0, 6143.0, 6146.0, 6155.0, 6156.0, 6160.0, 6168.0, 6169.0, 6181.0, 6187.0, 6188.0, 6189.0, 6191.0, 6193.0, 6201.0, 6202.0, 6203.0, 6204.0, 6205.0, 6207.0, 6208.0, 6217.0, 6218.0, 6222.0, 6223.0, 6235.0, 7531.0, 8573.0, 8649.0, 9181.0, 9349.0, 9404.0, 10094.0, 10096.0, 10211.0, 10487.0, 10982.0, 23032.0, 23521.0, 30011.0, 58497.0, 81873.0, 83692.0, 117143.0, 165904.0 
GO:0030687 CC 2.27e-06 10/2235    22/28555 D04 preribosome, large subunit precursor     3692.0, 10412.0, 10969.0, 23481.0, 51154.0, 51388.0, 54663.0, 80135.0, 84549.0, 90441.0 
GO:0005765 CC 2.37e-06 52/2235   317/28555 D07 lysosomal membrane                       373.0, 529.0, 1173.0, 1803.0, 2647.0, 2776.0, 3312.0, 3326.0, 4074.0, 4758.0, 5660.0, 5862.0, 5878.0, 6009.0, 6396.0, 7311.0, 7879.0, 8649.0, 8774.0, 9482.0, 9550.0, 10159.0, 10211.0, 10325.0, 10490.0, 10542.0, 10641.0, 10670.0, 23208.0, 27072.0, 28956.0, 28962.0, 54834.0, 55004.0, 55207.0, 55255.0, 55686.0, 55737.0, 55823.0, 57665.0, 64116.0, 64601.0, 65082.0, 81929.0, 83930.0, 90809.0, 144577.0, 201475.0, 252839.0, 282991.0, 389541.0, 729991.0 
GO:0030532 CC 2.72e-06  8/2235    14/28555 D03 small nuclear ribonucleoprotein complex  6628.0, 6632.0, 6633.0, 6634.0, 6635.0, 6636.0, 6637.0, 10569.0 
GO:0048471 CC 2.83e-06 95/2235   696/28555 D02 perinuclear region of cytoplasm          231.0, 267.0, 324.0, 328.0, 351.0, 1012.0, 1033.0, 1656.0, 1974.0, 1977.0, 2288.0, 2589.0, 2597.0, 3301.0, 3312.0, 3326.0, 3741.0, 4074.0, 4085.0, 4172.0, 4830.0, 5567.0, 5641.0, 5764.0, 5888.0, 5889.0, 6284.0, 6399.0, 6622.0, 6790.0, 6881.0, 7257.0, 7415.0, 7458.0, 7873.0, 8576.0, 8666.0, 8766.0, 8882.0, 9107.0, 9131.0, 9218.0, 9404.0, 9482.0, 9491.0, 9529.0, 10128.0, 10133.0, 10228.0, 10399.0, 10490.0, 10524.0, 10597.0, 10920.0, 10966.0, 11258.0, 11267.0, 11315.0, 11344.0, 23032.0, 23208.0, 23369.0, 23560.0, 25798.0, 25814.0, 25824.0, 25843.0, 27183.0, 27252.0, 29098.0, 29979.0, 51504.0, 51637.0, 51693.0, 51763.0, 54521.0, 54602.0, 55109.0, 55128.0, 57407.0, 57630.0, 65018.0, 65082.0, 79031.0, 79658.0, 81876.0, 84688.0, 93621.0, 114049.0, 140578.0, 149371.0, 171392.0, 282679.0, 378884.0, 100131187.0 
GO:0005749 CC 2.93e-06  5/2235     5/28555 D06 mitochondrial respiratory chain complex II, succinate dehydrogenase complex (ubiquinone) 6389.0, 6390.0, 6391.0, 6392.0, 135154.0 
GO:0005789 CC 2.98e-06 124/2235   960/28555 D04 endoplasmic reticulum membrane           267.0, 310.0, 439.0, 662.0, 757.0, 966.0, 1314.0, 1650.0, 1984.0, 2132.0, 2286.0, 2589.0, 3163.0, 3838.0, 4189.0, 4259.0, 4779.0, 5283.0, 5862.0, 6009.0, 6048.0, 6185.0, 6233.0, 6396.0, 6746.0, 6811.0, 7311.0, 7314.0, 7316.0, 7415.0, 7494.0, 8678.0, 8813.0, 9218.0, 9526.0, 9538.0, 9761.0, 10016.0, 10113.0, 10130.0, 10159.0, 10280.0, 10430.0, 10488.0, 10490.0, 10550.0, 10682.0, 10952.0, 10956.0, 10960.0, 10994.0, 10998.0, 11068.0, 11161.0, 11345.0, 22818.0, 22820.0, 22845.0, 23204.0, 23480.0, 23753.0, 25782.0, 25979.0, 26003.0, 26090.0, 26580.0, 27429.0, 28972.0, 28978.0, 29097.0, 29100.0, 51124.0, 51368.0, 51465.0, 51706.0, 51714.0, 54344.0, 54732.0, 54965.0, 55146.0, 55379.0, 55850.0, 57142.0, 57665.0, 58477.0, 60673.0, 64429.0, 64801.0, 79022.0, 79053.0, 79135.0, 79876.0, 81555.0, 81876.0, 83787.0, 83930.0, 84522.0, 84650.0, 84803.0, 84932.0, 85406.0, 90411.0, 91445.0, 94005.0, 94107.0, 116150.0, 121457.0, 127544.0, 128486.0, 128637.0, 130617.0, 140578.0, 143244.0, 154807.0, 199857.0, 201562.0, 202052.0, 258010.0, 282679.0, 284098.0, 286144.0, 387923.0, 493856.0, 548645.0 
GO:0032991 CC 3.02e-06 91/2235   636/28555 D01 protein-containing complex               60.0, 158.0, 267.0, 805.0, 1108.0, 1353.0, 1869.0, 2237.0, 2288.0, 2547.0, 2644.0, 2879.0, 3326.0, 3832.0, 4208.0, 4692.0, 4809.0, 5018.0, 5423.0, 5478.0, 5764.0, 5816.0, 5824.0, 5827.0, 5830.0, 5859.0, 5886.0, 5888.0, 5901.0, 6122.0, 6125.0, 6134.0, 6135.0, 6201.0, 6622.0, 6643.0, 6647.0, 6944.0, 7322.0, 7334.0, 7415.0, 8294.0, 8350.0, 8359.0, 8360.0, 8361.0, 8362.0, 8363.0, 8364.0, 8365.0, 8366.0, 8367.0, 8766.0, 8799.0, 9100.0, 9181.0, 9349.0, 9784.0, 9793.0, 10010.0, 10155.0, 10430.0, 10542.0, 10656.0, 10935.0, 10963.0, 10998.0, 11331.0, 23468.0, 25782.0, 25804.0, 25994.0, 26100.0, 27166.0, 27351.0, 29979.0, 51024.0, 51499.0, 51504.0, 53339.0, 55686.0, 79031.0, 84262.0, 93974.0, 124512.0, 131118.0, 151194.0, 196483.0, 203068.0, 493856.0, 728492.0 
GO:0005813 CC 3.12e-06 75/2235   520/28555 D03 centrosome                               324.0, 328.0, 402.0, 598.0, 805.0, 996.0, 1108.0, 1869.0, 4172.0, 4236.0, 4692.0, 4830.0, 5567.0, 5682.0, 5693.0, 5902.0, 6201.0, 6500.0, 6790.0, 6950.0, 8195.0, 8409.0, 8452.0, 8636.0, 8655.0, 8766.0, 9793.0, 10120.0, 10121.0, 10286.0, 10540.0, 10575.0, 10671.0, 10694.0, 10856.0, 10899.0, 11051.0, 11258.0, 22891.0, 22948.0, 23032.0, 23172.0, 23291.0, 23568.0, 27183.0, 29901.0, 51098.0, 51143.0, 51637.0, 51646.0, 51668.0, 51808.0, 54902.0, 56259.0, 56647.0, 56912.0, 56954.0, 57534.0, 64792.0, 64858.0, 79140.0, 80185.0, 80776.0, 83658.0, 84930.0, 91272.0, 93973.0, 95681.0, 115106.0, 123811.0, 140578.0, 140735.0, 205564.0, 255758.0, 102157402.0 
GO:0035861 CC 3.25e-06 18/2235    68/28555 D03 site of double-strand break              1386.0, 5888.0, 5932.0, 6118.0, 6119.0, 6419.0, 7415.0, 10093.0, 10094.0, 10096.0, 10459.0, 10552.0, 55135.0, 55693.0, 79035.0, 149840.0, 200558.0, 112441434.0 
GO:0005739 CC 3.42e-06 367/2235  1285/28555 D05 mitochondrion                            36.0, 38.0, 39.0, 50.0, 211.0, 292.0, 328.0, 498.0, 506.0, 509.0, 515.0, 516.0, 521.0, 522.0, 539.0, 549.0, 593.0, 598.0, 617.0, 637.0, 708.0, 740.0, 844.0, 1327.0, 1329.0, 1337.0, 1340.0, 1345.0, 1346.0, 1350.0, 1351.0, 1353.0, 1537.0, 1633.0, 1653.0, 1656.0, 1678.0, 1716.0, 1737.0, 1854.0, 1869.0, 1891.0, 1892.0, 2108.0, 2109.0, 2230.0, 2237.0, 2271.0, 2288.0, 2631.0, 2647.0, 2879.0, 3028.0, 3052.0, 3301.0, 3308.0, 3313.0, 3326.0, 3396.0, 3420.0, 3735.0, 4200.0, 4521.0, 4694.0, 4696.0, 4697.0, 4702.0, 4706.0, 4707.0, 4710.0, 4711.0, 4712.0, 4713.0, 4714.0, 4715.0, 4718.0, 4720.0, 4722.0, 4724.0, 4725.0, 4817.0, 4942.0, 5018.0, 5095.0, 5162.0, 5188.0, 5202.0, 5203.0, 5245.0, 5250.0, 5692.0, 5805.0, 5827.0, 5888.0, 5889.0, 5910.0, 5997.0, 6341.0, 6389.0, 6390.0, 6391.0, 6392.0, 6622.0, 6647.0, 6648.0, 6742.0, 7284.0, 7296.0, 7314.0, 7384.0, 7385.0, 7386.0, 7388.0, 7417.0, 7419.0, 7428.0, 7531.0, 7818.0, 8034.0, 8050.0, 8228.0, 8402.0, 8655.0, 8678.0, 8774.0, 8799.0, 8802.0, 8803.0, 8834.0, 8846.0, 9131.0, 9158.0, 9167.0, 9238.0, 9467.0, 9512.0, 9529.0, 9551.0, 9553.0, 9927.0, 10102.0, 10128.0, 10270.0, 10352.0, 10399.0, 10440.0, 10455.0, 10456.0, 10476.0, 10632.0, 10651.0, 10652.0, 10730.0, 10899.0, 10935.0, 10965.0, 11222.0, 11315.0, 11321.0, 11331.0, 11334.0, 22921.0, 23107.0, 23203.0, 23409.0, 23474.0, 23479.0, 23600.0, 23787.0, 23788.0, 25821.0, 25824.0, 25828.0, 25874.0, 25875.0, 25880.0, 25912.0, 25994.0, 26073.0, 26128.0, 26284.0, 26519.0, 26520.0, 26589.0, 27069.0, 27089.0, 27166.0, 27247.0, 27249.0, 27301.0, 27429.0, 28958.0, 28973.0, 28998.0, 29074.0, 29088.0, 29093.0, 29937.0, 29960.0, 51001.0, 51021.0, 51022.0, 51024.0, 51027.0, 51031.0, 51069.0, 51103.0, 51142.0, 51204.0, 51218.0, 51250.0, 51253.0, 51258.0, 51263.0, 51264.0, 51318.0, 51499.0, 51503.0, 51566.0, 51649.0, 51650.0, 51660.0, 51706.0, 53343.0, 54148.0, 54205.0, 54471.0, 54534.0, 54539.0, 54543.0, 54602.0, 54902.0, 54927.0, 54931.0, 54936.0, 54948.0, 54968.0, 54977.0, 54995.0, 55005.0, 55017.0, 55052.0, 55149.0, 55156.0, 55157.0, 55168.0, 55173.0, 55178.0, 55288.0, 55347.0, 55486.0, 55699.0, 55737.0, 55794.0, 55856.0, 55863.0, 55967.0, 56267.0, 56616.0, 56624.0, 56942.0, 56943.0, 56993.0, 57019.0, 57129.0, 57154.0, 57380.0, 60314.0, 60491.0, 60528.0, 63875.0, 64216.0, 64805.0, 64928.0, 64949.0, 64960.0, 64963.0, 64965.0, 64976.0, 64979.0, 64981.0, 64983.0, 65003.0, 65005.0, 65018.0, 65080.0, 65260.0, 65991.0, 65993.0, 78988.0, 79072.0, 79077.0, 79135.0, 79590.0, 79594.0, 79693.0, 79731.0, 80007.0, 80219.0, 80273.0, 81034.0, 81689.0, 81889.0, 81892.0, 83787.0, 84233.0, 84273.0, 84311.0, 84334.0, 84545.0, 84681.0, 84709.0, 84769.0, 84816.0, 84833.0, 84881.0, 84947.0, 84987.0, 90480.0, 90529.0, 91137.0, 91689.0, 91942.0, 92014.0, 92259.0, 93974.0, 115286.0, 115416.0, 116151.0, 116228.0, 116541.0, 118487.0, 119559.0, 122509.0, 122704.0, 122961.0, 124995.0, 125988.0, 126328.0, 128240.0, 128308.0, 131076.0, 131118.0, 131474.0, 134266.0, 135154.0, 137682.0, 140823.0, 142940.0, 150274.0, 152100.0, 192286.0, 196294.0, 203245.0, 219402.0, 219927.0, 221120.0, 253512.0, 255027.0, 282991.0, 387787.0, 388962.0, 440574.0, 644096.0, 728568.0, 100287932.0, 100303755.0 
GO:0005783 CC 3.74e-06 153/2235  1033/28555 D05 endoplasmic reticulum                    267.0, 322.0, 328.0, 662.0, 757.0, 819.0, 844.0, 1650.0, 1861.0, 1933.0, 2010.0, 2132.0, 2286.0, 3741.0, 4189.0, 4259.0, 4714.0, 5283.0, 5621.0, 5764.0, 5861.0, 5910.0, 5955.0, 6048.0, 6125.0, 6134.0, 6137.0, 6141.0, 6144.0, 6152.0, 6157.0, 6164.0, 6166.0, 6171.0, 6185.0, 6188.0, 6189.0, 6202.0, 6228.0, 6229.0, 6281.0, 6388.0, 6399.0, 6731.0, 6746.0, 6748.0, 6780.0, 7311.0, 7355.0, 7415.0, 7428.0, 7494.0, 7873.0, 8624.0, 8630.0, 8678.0, 8813.0, 8846.0, 9107.0, 9218.0, 9482.0, 9491.0, 9538.0, 9761.0, 10006.0, 10016.0, 10130.0, 10273.0, 10280.0, 10424.0, 10434.0, 10445.0, 10456.0, 10463.0, 10488.0, 10597.0, 10598.0, 10652.0, 10682.0, 10905.0, 10952.0, 10956.0, 10961.0, 10998.0, 11068.0, 11161.0, 11315.0, 22820.0, 23585.0, 23753.0, 26608.0, 27095.0, 27346.0, 27429.0, 29097.0, 29937.0, 29979.0, 51024.0, 51035.0, 51060.0, 51124.0, 51283.0, 51304.0, 51371.0, 51399.0, 51614.0, 51669.0, 51693.0, 51714.0, 51763.0, 54344.0, 54602.0, 54732.0, 55146.0, 55325.0, 55341.0, 55379.0, 55754.0, 55850.0, 56005.0, 57142.0, 57665.0, 58485.0, 64222.0, 64429.0, 64841.0, 65018.0, 79031.0, 79090.0, 81555.0, 81671.0, 83787.0, 84317.0, 84522.0, 84650.0, 84803.0, 84947.0, 91445.0, 94103.0, 94107.0, 121457.0, 127544.0, 128637.0, 130617.0, 154807.0, 158866.0, 201562.0, 282679.0, 285362.0, 378884.0, 401494.0, 493856.0, 553115.0 
GO:0005730 CC 4.02e-06 197/2235  1183/28555 D05 nucleolus                                328.0, 402.0, 439.0, 708.0, 1050.0, 1476.0, 1656.0, 1915.0, 2091.0, 2237.0, 2483.0, 2547.0, 2885.0, 3312.0, 3313.0, 3608.0, 3692.0, 4141.0, 4189.0, 4809.0, 5036.0, 5303.0, 5438.0, 5481.0, 5500.0, 5901.0, 5955.0, 5997.0, 6122.0, 6124.0, 6125.0, 6129.0, 6130.0, 6135.0, 6137.0, 6141.0, 6143.0, 6147.0, 6155.0, 6188.0, 6189.0, 6201.0, 6203.0, 6204.0, 6205.0, 6207.0, 6208.0, 6223.0, 6230.0, 6233.0, 6284.0, 6389.0, 6419.0, 6728.0, 6733.0, 6749.0, 6835.0, 6902.0, 7251.0, 7270.0, 7341.0, 7443.0, 7564.0, 7884.0, 8204.0, 8487.0, 8573.0, 8683.0, 8721.0, 8882.0, 9136.0, 9167.0, 9221.0, 9277.0, 9349.0, 9442.0, 9521.0, 9587.0, 9643.0, 9775.0, 9793.0, 10038.0, 10248.0, 10270.0, 10286.0, 10302.0, 10360.0, 10412.0, 10438.0, 10445.0, 10459.0, 10524.0, 10528.0, 10557.0, 10651.0, 10775.0, 10813.0, 10923.0, 10969.0, 11137.0, 11224.0, 11258.0, 22822.0, 23016.0, 23107.0, 23404.0, 23468.0, 23481.0, 23521.0, 23560.0, 23583.0, 24144.0, 25828.0, 25873.0, 25875.0, 26017.0, 26156.0, 26354.0, 26574.0, 26821.0, 29089.0, 29777.0, 29960.0, 30836.0, 51042.0, 51096.0, 51118.0, 51154.0, 51187.0, 51278.0, 51367.0, 51388.0, 51491.0, 51529.0, 51538.0, 51567.0, 51728.0, 54663.0, 54700.0, 54840.0, 54913.0, 54955.0, 55003.0, 55011.0, 55128.0, 55140.0, 55170.0, 55272.0, 55720.0, 55794.0, 55920.0, 56902.0, 56915.0, 57019.0, 57050.0, 60314.0, 64425.0, 64946.0, 64960.0, 64965.0, 64976.0, 79009.0, 79042.0, 79980.0, 80135.0, 81671.0, 84154.0, 84172.0, 84186.0, 84305.0, 84520.0, 84549.0, 88745.0, 90441.0, 91368.0, 92856.0, 114034.0, 114049.0, 116092.0, 125144.0, 134510.0, 144108.0, 205564.0, 283807.0, 285855.0, 387496.0, 401466.0, 404672.0, 441518.0, 677767.0, 677772.0, 677775.0, 677800.0, 677802.0, 677811.0, 767598.0, 100506409.0 
GO:0019774 CC 4.44e-06  7/2235    11/28555 D02 proteasome core complex, beta-subunit complex 5689.0, 5690.0, 5691.0, 5692.0, 5693.0, 5694.0, 5695.0 
GO:0005844 CC 4.67e-06 13/2235    39/28555 D03 polysome                                 1965.0, 3069.0, 4733.0, 5682.0, 5687.0, 6188.0, 6191.0, 6192.0, 9513.0, 10445.0, 51389.0, 55323.0, 84316.0 
GO:0016020 CC 5.25e-06 339/2235  2115/28555 D02 membrane                                 23.0, 51.0, 60.0, 71.0, 267.0, 292.0, 310.0, 378.0, 481.0, 498.0, 506.0, 509.0, 515.0, 573.0, 637.0, 708.0, 819.0, 826.0, 830.0, 966.0, 1043.0, 1072.0, 1108.0, 1211.0, 1314.0, 1327.0, 1537.0, 1650.0, 1653.0, 1656.0, 1803.0, 1861.0, 1891.0, 1915.0, 1965.0, 1967.0, 1984.0, 2010.0, 2023.0, 2091.0, 2132.0, 2172.0, 2237.0, 2547.0, 2589.0, 2597.0, 2787.0, 2992.0, 3052.0, 3163.0, 3178.0, 3188.0, 3190.0, 3191.0, 3301.0, 3312.0, 3326.0, 3608.0, 3646.0, 3832.0, 3837.0, 3838.0, 3852.0, 3858.0, 3921.0, 3945.0, 4074.0, 4076.0, 4141.0, 4172.0, 4247.0, 4259.0, 4733.0, 4736.0, 4758.0, 4830.0, 4841.0, 5036.0, 5093.0, 5223.0, 5230.0, 5245.0, 5250.0, 5431.0, 5478.0, 5496.0, 5538.0, 5571.0, 5690.0, 5700.0, 5701.0, 5702.0, 5704.0, 5705.0, 5706.0, 5707.0, 5708.0, 5709.0, 5713.0, 5719.0, 5786.0, 5827.0, 5830.0, 5877.0, 5901.0, 5917.0, 6009.0, 6124.0, 6125.0, 6128.0, 6129.0, 6130.0, 6132.0, 6133.0, 6134.0, 6135.0, 6136.0, 6137.0, 6138.0, 6141.0, 6142.0, 6143.0, 6144.0, 6152.0, 6155.0, 6156.0, 6157.0, 6159.0, 6160.0, 6161.0, 6165.0, 6181.0, 6185.0, 6187.0, 6188.0, 6191.0, 6192.0, 6193.0, 6201.0, 6202.0, 6203.0, 6204.0, 6205.0, 6206.0, 6207.0, 6208.0, 6217.0, 6218.0, 6222.0, 6223.0, 6224.0, 6228.0, 6229.0, 6231.0, 6233.0, 6388.0, 6622.0, 6643.0, 6780.0, 7284.0, 7417.0, 7419.0, 7428.0, 7458.0, 7531.0, 7920.0, 7965.0, 8228.0, 8266.0, 8294.0, 8350.0, 8359.0, 8360.0, 8361.0, 8362.0, 8363.0, 8364.0, 8365.0, 8366.0, 8367.0, 8452.0, 8460.0, 8539.0, 8607.0, 8655.0, 8664.0, 8665.0, 8667.0, 8799.0, 8813.0, 9045.0, 9107.0, 9158.0, 9266.0, 9296.0, 9343.0, 9349.0, 9375.0, 9404.0, 9474.0, 9491.0, 9513.0, 9526.0, 9527.0, 9529.0, 9538.0, 9631.0, 9744.0, 9761.0, 9775.0, 9784.0, 9793.0, 10000.0, 10061.0, 10094.0, 10096.0, 10113.0, 10120.0, 10128.0, 10189.0, 10211.0, 10270.0, 10280.0, 10328.0, 10424.0, 10455.0, 10528.0, 10540.0, 10550.0, 10569.0, 10654.0, 10730.0, 10800.0, 10856.0, 10899.0, 10905.0, 10952.0, 10961.0, 10994.0, 11010.0, 11224.0, 11267.0, 11325.0, 23019.0, 23193.0, 23196.0, 23204.0, 23233.0, 23259.0, 23480.0, 23481.0, 23521.0, 23539.0, 23560.0, 23787.0, 23788.0, 24148.0, 25804.0, 25814.0, 25873.0, 25979.0, 26003.0, 26090.0, 26100.0, 26156.0, 26229.0, 26354.0, 27044.0, 27243.0, 27335.0, 27429.0, 29916.0, 29937.0, 29959.0, 30849.0, 51024.0, 51094.0, 51124.0, 51143.0, 51182.0, 51283.0, 51304.0, 51386.0, 51596.0, 51614.0, 51706.0, 51719.0, 51763.0, 54331.0, 54344.0, 54940.0, 55147.0, 55207.0, 55266.0, 55288.0, 55297.0, 55341.0, 55379.0, 55754.0, 55907.0, 55920.0, 56259.0, 56993.0, 57136.0, 57628.0, 57665.0, 58477.0, 63916.0, 65018.0, 79009.0, 79594.0, 79693.0, 80776.0, 80777.0, 80789.0, 81037.0, 81614.0, 81671.0, 83658.0, 83930.0, 84284.0, 84306.0, 84317.0, 84975.0, 85406.0, 90693.0, 92906.0, 94005.0, 95681.0, 121457.0, 124936.0, 128240.0, 140735.0, 149371.0, 387496.0, 403313.0, 493856.0, 653820.0, 102157402.0 
GO:0070062 CC 5.55e-06 341/2235  2170/28555 D06 extracellular exosome                    38.0, 39.0, 52.0, 60.0, 71.0, 191.0, 231.0, 310.0, 351.0, 353.0, 378.0, 439.0, 481.0, 498.0, 506.0, 529.0, 644.0, 645.0, 826.0, 830.0, 832.0, 908.0, 966.0, 1012.0, 1072.0, 1173.0, 1314.0, 1476.0, 1652.0, 1803.0, 1854.0, 1861.0, 1891.0, 1915.0, 1965.0, 1968.0, 1977.0, 2023.0, 2091.0, 2132.0, 2271.0, 2288.0, 2517.0, 2597.0, 2618.0, 2717.0, 2739.0, 2745.0, 2776.0, 2787.0, 2879.0, 2885.0, 2947.0, 3012.0, 3015.0, 3017.0, 3094.0, 3178.0, 3190.0, 3191.0, 3301.0, 3308.0, 3312.0, 3313.0, 3326.0, 3646.0, 3692.0, 3837.0, 3852.0, 3858.0, 3861.0, 3921.0, 3945.0, 4048.0, 4141.0, 4189.0, 4351.0, 4677.0, 4736.0, 4738.0, 4758.0, 4830.0, 5036.0, 5037.0, 5092.0, 5093.0, 5110.0, 5134.0, 5184.0, 5217.0, 5223.0, 5226.0, 5230.0, 5245.0, 5250.0, 5412.0, 5464.0, 5478.0, 5500.0, 5524.0, 5538.0, 5567.0, 5621.0, 5641.0, 5660.0, 5682.0, 5684.0, 5685.0, 5686.0, 5687.0, 5688.0, 5689.0, 5690.0, 5691.0, 5692.0, 5693.0, 5694.0, 5705.0, 5706.0, 5708.0, 5709.0, 5713.0, 5786.0, 5795.0, 5861.0, 5862.0, 5878.0, 5899.0, 5901.0, 5910.0, 5917.0, 6009.0, 6122.0, 6124.0, 6125.0, 6135.0, 6136.0, 6146.0, 6147.0, 6152.0, 6155.0, 6156.0, 6160.0, 6164.0, 6165.0, 6168.0, 6181.0, 6187.0, 6188.0, 6189.0, 6191.0, 6193.0, 6202.0, 6203.0, 6205.0, 6207.0, 6208.0, 6217.0, 6222.0, 6223.0, 6224.0, 6230.0, 6231.0, 6233.0, 6235.0, 6281.0, 6301.0, 6396.0, 6432.0, 6611.0, 6633.0, 6647.0, 6648.0, 6697.0, 6742.0, 6748.0, 6780.0, 6950.0, 7001.0, 7167.0, 7170.0, 7178.0, 7203.0, 7251.0, 7284.0, 7295.0, 7296.0, 7311.0, 7314.0, 7316.0, 7322.0, 7334.0, 7415.0, 7419.0, 7531.0, 7879.0, 8294.0, 8330.0, 8334.0, 8339.0, 8341.0, 8342.0, 8343.0, 8344.0, 8347.0, 8350.0, 8359.0, 8360.0, 8361.0, 8362.0, 8363.0, 8364.0, 8365.0, 8366.0, 8367.0, 8452.0, 8607.0, 8649.0, 8662.0, 8667.0, 8668.0, 8722.0, 8724.0, 8766.0, 8774.0, 8803.0, 8836.0, 8887.0, 9045.0, 9141.0, 9296.0, 9349.0, 9375.0, 9446.0, 9550.0, 10006.0, 10007.0, 10016.0, 10093.0, 10094.0, 10096.0, 10120.0, 10121.0, 10130.0, 10149.0, 10159.0, 10189.0, 10204.0, 10211.0, 10327.0, 10399.0, 10434.0, 10487.0, 10493.0, 10540.0, 10552.0, 10574.0, 10575.0, 10576.0, 10591.0, 10598.0, 10654.0, 10694.0, 10856.0, 10905.0, 10920.0, 10923.0, 10960.0, 11021.0, 11034.0, 11267.0, 11315.0, 11344.0, 22948.0, 23171.0, 23193.0, 23433.0, 25824.0, 26007.0, 26229.0, 26994.0, 27044.0, 27069.0, 27101.0, 27183.0, 27243.0, 27430.0, 29085.0, 29105.0, 29126.0, 51031.0, 51121.0, 51449.0, 51506.0, 51510.0, 51534.0, 51596.0, 51706.0, 51719.0, 53343.0, 54187.0, 54331.0, 54504.0, 54732.0, 54927.0, 55004.0, 55207.0, 55506.0, 55737.0, 55766.0, 55845.0, 56624.0, 56670.0, 56954.0, 57154.0, 57393.0, 64145.0, 64222.0, 79017.0, 80218.0, 81873.0, 81876.0, 83442.0, 84313.0, 84418.0, 84817.0, 84932.0, 91703.0, 92815.0, 94239.0, 103910.0, 112483.0, 128240.0, 128866.0, 140465.0, 203068.0, 254863.0, 258010.0, 553115.0, 100037417.0, 113455421.0 
GO:0019773 CC 5.57e-06  6/2235     8/28555 D02 proteasome core complex, alpha-subunit complex 5682.0, 5684.0, 5685.0, 5686.0, 5687.0, 5688.0 
GO:0005838 CC 5.57e-06  6/2235     8/28555 D02 proteasome regulatory particle           5707.0, 5708.0, 5713.0, 5714.0, 5719.0, 9861.0 
GO:0002199 CC 5.57e-06  6/2235     8/28555 D02 zona pellucida receptor complex          3305.0, 6950.0, 7203.0, 10575.0, 10576.0, 10694.0 
GO:0005654 CC 7.20e-06 701/2235  3789/28555 D02 nucleoplasm                              23.0, 60.0, 118.0, 211.0, 231.0, 322.0, 324.0, 328.0, 353.0, 402.0, 439.0, 515.0, 645.0, 874.0, 892.0, 996.0, 1050.0, 1054.0, 1108.0, 1327.0, 1386.0, 1477.0, 1478.0, 1633.0, 1647.0, 1649.0, 1653.0, 1810.0, 1845.0, 1848.0, 1854.0, 1869.0, 1894.0, 2010.0, 2029.0, 2067.0, 2071.0, 2091.0, 2119.0, 2224.0, 2237.0, 2288.0, 2547.0, 2644.0, 2739.0, 2885.0, 2958.0, 2959.0, 2960.0, 2961.0, 2971.0, 3005.0, 3017.0, 3094.0, 3178.0, 3182.0, 3188.0, 3190.0, 3191.0, 3276.0, 3281.0, 3305.0, 3312.0, 3326.0, 3357.0, 3608.0, 3646.0, 3692.0, 3704.0, 3837.0, 3838.0, 3840.0, 3921.0, 4005.0, 4048.0, 4085.0, 4116.0, 4172.0, 4208.0, 4236.0, 4338.0, 4692.0, 4706.0, 4710.0, 4711.0, 4712.0, 4720.0, 4738.0, 4779.0, 4809.0, 4841.0, 4942.0, 5001.0, 5092.0, 5093.0, 5162.0, 5245.0, 5303.0, 5423.0, 5425.0, 5431.0, 5432.0, 5438.0, 5439.0, 5440.0, 5441.0, 5481.0, 5496.0, 5500.0, 5524.0, 5567.0, 5571.0, 5597.0, 5682.0, 5684.0, 5685.0, 5686.0, 5687.0, 5688.0, 5689.0, 5690.0, 5691.0, 5692.0, 5693.0, 5694.0, 5695.0, 5700.0, 5701.0, 5702.0, 5704.0, 5705.0, 5706.0, 5707.0, 5708.0, 5709.0, 5710.0, 5711.0, 5713.0, 5714.0, 5719.0, 5824.0, 5886.0, 5887.0, 5888.0, 5889.0, 5901.0, 5917.0, 5931.0, 5932.0, 5935.0, 5947.0, 5982.0, 5984.0, 6015.0, 6045.0, 6047.0, 6117.0, 6118.0, 6119.0, 6125.0, 6135.0, 6155.0, 6187.0, 6188.0, 6189.0, 6191.0, 6192.0, 6193.0, 6201.0, 6202.0, 6203.0, 6204.0, 6205.0, 6206.0, 6207.0, 6208.0, 6217.0, 6218.0, 6222.0, 6223.0, 6224.0, 6227.0, 6228.0, 6229.0, 6230.0, 6231.0, 6232.0, 6233.0, 6235.0, 6257.0, 6284.0, 6390.0, 6396.0, 6399.0, 6427.0, 6432.0, 6500.0, 6612.0, 6613.0, 6626.0, 6628.0, 6629.0, 6631.0, 6632.0, 6633.0, 6634.0, 6635.0, 6636.0, 6637.0, 6647.0, 6675.0, 6697.0, 6733.0, 6749.0, 6777.0, 6790.0, 6827.0, 6835.0, 6880.0, 6881.0, 6882.0, 6921.0, 6923.0, 6944.0, 6945.0, 7257.0, 7268.0, 7270.0, 7295.0, 7296.0, 7311.0, 7314.0, 7316.0, 7319.0, 7320.0, 7322.0, 7332.0, 7334.0, 7341.0, 7347.0, 7355.0, 7385.0, 7389.0, 7391.0, 7415.0, 7428.0, 7443.0, 7494.0, 7528.0, 7564.0, 7727.0, 7737.0, 7818.0, 7884.0, 8089.0, 8204.0, 8266.0, 8270.0, 8294.0, 8315.0, 8334.0, 8339.0, 8341.0, 8342.0, 8343.0, 8344.0, 8347.0, 8350.0, 8359.0, 8360.0, 8361.0, 8362.0, 8363.0, 8364.0, 8365.0, 8366.0, 8367.0, 8405.0, 8409.0, 8445.0, 8449.0, 8452.0, 8487.0, 8505.0, 8533.0, 8548.0, 8576.0, 8607.0, 8624.0, 8625.0, 8634.0, 8683.0, 8721.0, 8732.0, 8799.0, 8815.0, 8846.0, 8882.0, 8896.0, 8970.0, 9040.0, 9049.0, 9070.0, 9100.0, 9128.0, 9136.0, 9221.0, 9246.0, 9277.0, 9338.0, 9343.0, 9349.0, 9442.0, 9443.0, 9446.0, 9467.0, 9491.0, 9521.0, 9533.0, 9587.0, 9604.0, 9616.0, 9643.0, 9646.0, 9715.0, 9733.0, 9775.0, 9861.0, 9937.0, 9978.0, 10011.0, 10016.0, 10038.0, 10048.0, 10054.0, 10055.0, 10084.0, 10102.0, 10128.0, 10133.0, 10155.0, 10189.0, 10204.0, 10213.0, 10228.0, 10248.0, 10270.0, 10273.0, 10283.0, 10286.0, 10302.0, 10352.0, 10360.0, 10399.0, 10419.0, 10421.0, 10438.0, 10440.0, 10445.0, 10459.0, 10465.0, 10467.0, 10488.0, 10524.0, 10528.0, 10556.0, 10557.0, 10569.0, 10575.0, 10597.0, 10621.0, 10623.0, 10656.0, 10694.0, 10713.0, 10726.0, 10775.0, 10799.0, 10813.0, 10856.0, 10907.0, 10920.0, 10923.0, 10929.0, 10933.0, 10943.0, 10946.0, 10949.0, 10978.0, 10992.0, 11051.0, 11073.0, 11080.0, 11097.0, 11130.0, 11143.0, 11193.0, 11198.0, 11266.0, 11267.0, 11315.0, 11321.0, 11325.0, 22822.0, 22826.0, 22827.0, 22828.0, 22861.0, 22916.0, 22950.0, 23016.0, 23032.0, 23253.0, 23404.0, 23435.0, 23468.0, 23474.0, 23481.0, 23522.0, 23560.0, 23582.0, 23583.0, 23587.0, 23588.0, 23658.0, 23741.0, 24144.0, 24148.0, 25804.0, 25855.0, 25875.0, 25898.0, 25906.0, 25994.0, 26017.0, 26094.0, 26100.0, 26271.0, 26574.0, 26589.0, 27101.0, 27166.0, 27247.0, 27258.0, 27297.0, 27301.0, 27338.0, 28973.0, 28989.0, 29085.0, 29086.0, 29089.0, 29098.0, 29099.0, 29101.0, 29105.0, 29107.0, 29126.0, 29943.0, 29959.0, 29979.0, 29982.0, 30834.0, 30836.0, 50810.0, 50813.0, 51003.0, 51022.0, 51035.0, 51042.0, 51069.0, 51096.0, 51118.0, 51138.0, 51147.0, 51187.0, 51193.0, 51230.0, 51278.0, 51367.0, 51388.0, 51451.0, 51491.0, 51499.0, 51501.0, 51503.0, 51504.0, 51529.0, 51530.0, 51534.0, 51567.0, 51605.0, 51637.0, 51645.0, 51647.0, 51659.0, 51690.0, 51692.0, 51701.0, 51728.0, 51729.0, 51759.0, 51780.0, 51808.0, 53339.0, 54033.0, 54069.0, 54107.0, 54386.0, 54432.0, 54433.0, 54458.0, 54555.0, 54663.0, 54700.0, 54780.0, 54840.0, 54870.0, 54886.0, 54890.0, 54913.0, 54931.0, 54935.0, 54936.0, 54951.0, 54955.0, 54968.0, 54980.0, 54994.0, 55110.0, 55128.0, 55135.0, 55149.0, 55157.0, 55170.0, 55197.0, 55239.0, 55272.0, 55290.0, 55297.0, 55341.0, 55352.0, 55505.0, 55506.0, 55623.0, 55651.0, 55693.0, 55720.0, 55791.0, 55794.0, 55839.0, 55907.0, 56160.0, 56259.0, 56271.0, 56647.0, 56655.0, 56672.0, 56902.0, 56915.0, 56943.0, 57019.0, 57050.0, 57149.0, 57154.0, 57215.0, 57407.0, 57460.0, 57533.0, 57563.0, 57621.0, 57665.0, 60314.0, 60528.0, 60592.0, 63906.0, 64168.0, 64326.0, 64425.0, 64776.0, 64858.0, 64946.0, 64949.0, 64960.0, 65080.0, 65260.0, 79004.0, 79031.0, 79035.0, 79042.0, 79072.0, 79142.0, 79621.0, 79622.0, 79723.0, 79728.0, 79731.0, 79753.0, 79760.0, 79833.0, 79980.0, 79991.0, 80013.0, 80145.0, 80185.0, 80196.0, 80273.0, 80344.0, 80349.0, 80789.0, 80818.0, 81555.0, 81889.0, 83443.0, 83640.0, 83695.0, 83732.0, 84154.0, 84172.0, 84193.0, 84246.0, 84285.0, 84299.0, 84305.0, 84313.0, 84316.0, 84520.0, 84656.0, 84688.0, 84759.0, 84844.0, 84881.0, 84930.0, 84967.0, 85015.0, 85236.0, 88745.0, 90441.0, 90480.0, 90809.0, 91368.0, 91442.0, 91603.0, 91687.0, 91689.0, 91750.0, 91782.0, 92400.0, 92856.0, 93621.0, 93973.0, 112495.0, 112950.0, 114034.0, 114049.0, 116092.0, 116138.0, 117143.0, 118487.0, 119504.0, 121642.0, 122704.0, 123811.0, 124995.0, 125988.0, 126382.0, 127933.0, 134510.0, 139596.0, 144108.0, 148423.0, 149420.0, 150274.0, 150678.0, 150684.0, 151194.0, 152006.0, 161742.0, 163126.0, 195828.0, 199746.0, 199870.0, 200558.0, 201161.0, 201254.0, 203245.0, 205564.0, 219333.0, 220988.0, 221120.0, 221656.0, 252969.0, 339287.0, 339448.0, 378708.0, 388695.0, 401466.0, 404672.0, 474343.0, 102157402.0, 113455421.0 
GO:0005829 CC 7.33e-06 837/2235  5207/28555 D02 cytosol                                  14.0, 23.0, 39.0, 50.0, 51.0, 60.0, 71.0, 118.0, 158.0, 191.0, 211.0, 231.0, 267.0, 324.0, 351.0, 353.0, 378.0, 400.0, 402.0, 475.0, 529.0, 573.0, 598.0, 637.0, 644.0, 645.0, 689.0, 708.0, 826.0, 830.0, 832.0, 833.0, 874.0, 908.0, 996.0, 1033.0, 1036.0, 1072.0, 1173.0, 1175.0, 1211.0, 1314.0, 1327.0, 1476.0, 1496.0, 1633.0, 1635.0, 1649.0, 1653.0, 1656.0, 1716.0, 1725.0, 1728.0, 1802.0, 1845.0, 1848.0, 1854.0, 1861.0, 1891.0, 1894.0, 1915.0, 1933.0, 1965.0, 1967.0, 1968.0, 1974.0, 1975.0, 1977.0, 1983.0, 1984.0, 2021.0, 2023.0, 2107.0, 2172.0, 2224.0, 2271.0, 2288.0, 2547.0, 2597.0, 2618.0, 2644.0, 2647.0, 2739.0, 2745.0, 2879.0, 2885.0, 2947.0, 2960.0, 2961.0, 2992.0, 3017.0, 3029.0, 3069.0, 3094.0, 3188.0, 3276.0, 3281.0, 3301.0, 3305.0, 3308.0, 3312.0, 3326.0, 3434.0, 3476.0, 3646.0, 3692.0, 3704.0, 3735.0, 3832.0, 3835.0, 3837.0, 3838.0, 3840.0, 3852.0, 3858.0, 3861.0, 3872.0, 3921.0, 3945.0, 4048.0, 4076.0, 4085.0, 4141.0, 4338.0, 4351.0, 4521.0, 4677.0, 4682.0, 4692.0, 4733.0, 4736.0, 4738.0, 4779.0, 4830.0, 4946.0, 4947.0, 5001.0, 5037.0, 5092.0, 5093.0, 5095.0, 5110.0, 5147.0, 5191.0, 5202.0, 5203.0, 5204.0, 5223.0, 5226.0, 5230.0, 5257.0, 5432.0, 5440.0, 5441.0, 5464.0, 5471.0, 5478.0, 5481.0, 5500.0, 5538.0, 5567.0, 5571.0, 5597.0, 5621.0, 5631.0, 5682.0, 5684.0, 5685.0, 5686.0, 5687.0, 5688.0, 5689.0, 5690.0, 5691.0, 5692.0, 5693.0, 5694.0, 5695.0, 5700.0, 5701.0, 5702.0, 5704.0, 5705.0, 5706.0, 5707.0, 5708.0, 5709.0, 5710.0, 5711.0, 5713.0, 5714.0, 5719.0, 5723.0, 5805.0, 5824.0, 5830.0, 5859.0, 5861.0, 5862.0, 5877.0, 5886.0, 5887.0, 5889.0, 5901.0, 5902.0, 5910.0, 5911.0, 5917.0, 5931.0, 5947.0, 5997.0, 6003.0, 6009.0, 6015.0, 6122.0, 6124.0, 6125.0, 6128.0, 6129.0, 6130.0, 6132.0, 6133.0, 6134.0, 6135.0, 6136.0, 6137.0, 6138.0, 6139.0, 6141.0, 6142.0, 6143.0, 6144.0, 6146.0, 6147.0, 6152.0, 6155.0, 6156.0, 6157.0, 6159.0, 6160.0, 6161.0, 6164.0, 6165.0, 6166.0, 6167.0, 6168.0, 6169.0, 6170.0, 6171.0, 6181.0, 6187.0, 6188.0, 6189.0, 6191.0, 6192.0, 6193.0, 6201.0, 6202.0, 6203.0, 6204.0, 6205.0, 6206.0, 6207.0, 6208.0, 6217.0, 6218.0, 6222.0, 6223.0, 6224.0, 6227.0, 6228.0, 6229.0, 6230.0, 6231.0, 6232.0, 6233.0, 6235.0, 6284.0, 6301.0, 6396.0, 6399.0, 6415.0, 6427.0, 6500.0, 6611.0, 6622.0, 6628.0, 6632.0, 6633.0, 6634.0, 6635.0, 6636.0, 6637.0, 6643.0, 6647.0, 6675.0, 6697.0, 6727.0, 6728.0, 6731.0, 6733.0, 6777.0, 6780.0, 6790.0, 6811.0, 6902.0, 6903.0, 6921.0, 6923.0, 6945.0, 6950.0, 7001.0, 7114.0, 7167.0, 7170.0, 7178.0, 7203.0, 7251.0, 7257.0, 7265.0, 7270.0, 7295.0, 7296.0, 7311.0, 7314.0, 7316.0, 7319.0, 7322.0, 7332.0, 7334.0, 7341.0, 7347.0, 7389.0, 7415.0, 7428.0, 7443.0, 7458.0, 7531.0, 7727.0, 7873.0, 7879.0, 7884.0, 7965.0, 8078.0, 8195.0, 8204.0, 8228.0, 8266.0, 8315.0, 8339.0, 8341.0, 8342.0, 8343.0, 8344.0, 8347.0, 8445.0, 8452.0, 8487.0, 8505.0, 8528.0, 8533.0, 8573.0, 8576.0, 8607.0, 8624.0, 8625.0, 8636.0, 8655.0, 8662.0, 8664.0, 8665.0, 8666.0, 8667.0, 8668.0, 8678.0, 8721.0, 8724.0, 8766.0, 8772.0, 8815.0, 8836.0, 8887.0, 8891.0, 8893.0, 8970.0, 9040.0, 9045.0, 9049.0, 9100.0, 9107.0, 9131.0, 9141.0, 9181.0, 9232.0, 9246.0, 9266.0, 9296.0, 9343.0, 9349.0, 9352.0, 9404.0, 9442.0, 9446.0, 9453.0, 9474.0, 9482.0, 9491.0, 9513.0, 9521.0, 9527.0, 9529.0, 9533.0, 9538.0, 9550.0, 9559.0, 9604.0, 9616.0, 9715.0, 9775.0, 9784.0, 9793.0, 9861.0, 9927.0, 9978.0, 10005.0, 10006.0, 10007.0, 10010.0, 10011.0, 10016.0, 10023.0, 10048.0, 10073.0, 10093.0, 10094.0, 10096.0, 10114.0, 10120.0, 10121.0, 10130.0, 10133.0, 10149.0, 10169.0, 10189.0, 10204.0, 10213.0, 10228.0, 10244.0, 10273.0, 10325.0, 10327.0, 10328.0, 10360.0, 10380.0, 10399.0, 10419.0, 10421.0, 10434.0, 10455.0, 10459.0, 10480.0, 10488.0, 10490.0, 10539.0, 10540.0, 10542.0, 10552.0, 10569.0, 10574.0, 10575.0, 10576.0, 10591.0, 10598.0, 10605.0, 10621.0, 10623.0, 10652.0, 10654.0, 10670.0, 10671.0, 10694.0, 10726.0, 10813.0, 10856.0, 10907.0, 10920.0, 10929.0, 10935.0, 10952.0, 10963.0, 10965.0, 10978.0, 11021.0, 11080.0, 11097.0, 11130.0, 11143.0, 11152.0, 11163.0, 11171.0, 11212.0, 11224.0, 11258.0, 11266.0, 11267.0, 11315.0, 11321.0, 11325.0, 11333.0, 11345.0, 22818.0, 22820.0, 22822.0, 22826.0, 22861.0, 22916.0, 22921.0, 22928.0, 22948.0, 23014.0, 23016.0, 23019.0, 23032.0, 23171.0, 23172.0, 23196.0, 23253.0, 23259.0, 23291.0, 23369.0, 23401.0, 23404.0, 23433.0, 23479.0, 23480.0, 23481.0, 23521.0, 23560.0, 23568.0, 23583.0, 23587.0, 23589.0, 23600.0, 23608.0, 23647.0, 23658.0, 24140.0, 25782.0, 25804.0, 25814.0, 25824.0, 25873.0, 25898.0, 25906.0, 25974.0, 26007.0, 26100.0, 26190.0, 26258.0, 26268.0, 26270.0, 26271.0, 26284.0, 26289.0, 27018.0, 27044.0, 27095.0, 27101.0, 27183.0, 27243.0, 27247.0, 27249.0, 27252.0, 27257.0, 27258.0, 27297.0, 27335.0, 27338.0, 27351.0, 27429.0, 27430.0, 28962.0, 28985.0, 28989.0, 29085.0, 29086.0, 29098.0, 29099.0, 29101.0, 29107.0, 29943.0, 29979.0, 30011.0, 30849.0, 50810.0, 50813.0, 51001.0, 51021.0, 51035.0, 51103.0, 51126.0, 51138.0, 51143.0, 51147.0, 51182.0, 51230.0, 51248.0, 51256.0, 51271.0, 51292.0, 51324.0, 51368.0, 51371.0, 51386.0, 51388.0, 51399.0, 51441.0, 51451.0, 51501.0, 51504.0, 51510.0, 51529.0, 51534.0, 51566.0, 51611.0, 51637.0, 51647.0, 51665.0, 51690.0, 51693.0, 51699.0, 51701.0, 51719.0, 51728.0, 51729.0, 51759.0, 51763.0, 51808.0, 53339.0, 54069.0, 54187.0, 54205.0, 54386.0, 54458.0, 54521.0, 54585.0, 54677.0, 54732.0, 54734.0, 54859.0, 54878.0, 54890.0, 54926.0, 54935.0, 54939.0, 54951.0, 54955.0, 54981.0, 54994.0, 54995.0, 55017.0, 55055.0, 55128.0, 55135.0, 55140.0, 55156.0, 55172.0, 55175.0, 55181.0, 55204.0, 55239.0, 55270.0, 55288.0, 55297.0, 55330.0, 55341.0, 55347.0, 55352.0, 55435.0, 55664.0, 55720.0, 55737.0, 55794.0, 55816.0, 55839.0, 55845.0, 55854.0, 55856.0, 55860.0, 55920.0, 55967.0, 56259.0, 56271.0, 56616.0, 56647.0, 56902.0, 56915.0, 56954.0, 56985.0, 56995.0, 57154.0, 57162.0, 57215.0, 57407.0, 57533.0, 57534.0, 57630.0, 57665.0, 58485.0, 58497.0, 59349.0, 60592.0, 60673.0, 63906.0, 63916.0, 63943.0, 64145.0, 64168.0, 64320.0, 64326.0, 64841.0, 64844.0, 64863.0, 64946.0, 65018.0, 79004.0, 79017.0, 79031.0, 79035.0, 79077.0, 79090.0, 79135.0, 79622.0, 79658.0, 79717.0, 79719.0, 79731.0, 79753.0, 79754.0, 79760.0, 79833.0, 79876.0, 79887.0, 79980.0, 80006.0, 80145.0, 80185.0, 80196.0, 80218.0, 80308.0, 80349.0, 80776.0, 80789.0, 80818.0, 81876.0, 81889.0, 81929.0, 83480.0, 83732.0, 83930.0, 83988.0, 84172.0, 84186.0, 84299.0, 84305.0, 84313.0, 84364.0, 84520.0, 84656.0, 84688.0, 84817.0, 84993.0, 85236.0, 90441.0, 91687.0, 91703.0, 91782.0, 92400.0, 95681.0, 103910.0, 114625.0, 115106.0, 115416.0, 116138.0, 117143.0, 118487.0, 119504.0, 119710.0, 122970.0, 123228.0, 124808.0, 127544.0, 128866.0, 139596.0, 140460.0, 140461.0, 140465.0, 140578.0, 140691.0, 140735.0, 142940.0, 149371.0, 150274.0, 150684.0, 151194.0, 158763.0, 161742.0, 161823.0, 196483.0, 200035.0, 200558.0, 201161.0, 201475.0, 203245.0, 205564.0, 219333.0, 221120.0, 221143.0, 255308.0, 255919.0, 256281.0, 261726.0, 282679.0, 283807.0, 283927.0, 378708.0, 378884.0, 388962.0, 401466.0, 474343.0, 494143.0, 653820.0, 728492.0, 729920.0, 100131187.0, 102157402.0, 107080638.0 
GO:0005634 CC 7.55e-06 757/2235  5311/28555 D05 nucleus                                  60.0, 71.0, 118.0, 191.0, 267.0, 292.0, 310.0, 322.0, 324.0, 328.0, 373.0, 402.0, 506.0, 515.0, 539.0, 573.0, 689.0, 708.0, 805.0, 892.0, 996.0, 1050.0, 1054.0, 1072.0, 1386.0, 1389.0, 1476.0, 1496.0, 1537.0, 1647.0, 1649.0, 1653.0, 1656.0, 1716.0, 1845.0, 1854.0, 1869.0, 1894.0, 1915.0, 1965.0, 1977.0, 1984.0, 2021.0, 2023.0, 2071.0, 2079.0, 2091.0, 2119.0, 2237.0, 2271.0, 2287.0, 2547.0, 2597.0, 2644.0, 2745.0, 2879.0, 2885.0, 2947.0, 2959.0, 2960.0, 2971.0, 3005.0, 3008.0, 3012.0, 3015.0, 3017.0, 3069.0, 3094.0, 3149.0, 3178.0, 3182.0, 3188.0, 3190.0, 3191.0, 3276.0, 3281.0, 3301.0, 3305.0, 3308.0, 3312.0, 3326.0, 3420.0, 3608.0, 3646.0, 3692.0, 3735.0, 3832.0, 3835.0, 3837.0, 3838.0, 3840.0, 3852.0, 3858.0, 3861.0, 3921.0, 4048.0, 4085.0, 4116.0, 4172.0, 4208.0, 4236.0, 4238.0, 4291.0, 4521.0, 4666.0, 4682.0, 4733.0, 4736.0, 4738.0, 4779.0, 4809.0, 4817.0, 4830.0, 4841.0, 4946.0, 4947.0, 5001.0, 5036.0, 5037.0, 5093.0, 5134.0, 5162.0, 5202.0, 5203.0, 5204.0, 5226.0, 5245.0, 5423.0, 5425.0, 5431.0, 5432.0, 5438.0, 5439.0, 5440.0, 5441.0, 5478.0, 5481.0, 5496.0, 5500.0, 5524.0, 5538.0, 5567.0, 5570.0, 5571.0, 5597.0, 5621.0, 5682.0, 5684.0, 5685.0, 5686.0, 5687.0, 5688.0, 5689.0, 5690.0, 5691.0, 5692.0, 5693.0, 5694.0, 5695.0, 5700.0, 5701.0, 5702.0, 5704.0, 5705.0, 5706.0, 5707.0, 5708.0, 5709.0, 5710.0, 5713.0, 5714.0, 5719.0, 5816.0, 5862.0, 5886.0, 5887.0, 5888.0, 5889.0, 5901.0, 5902.0, 5917.0, 5931.0, 5932.0, 5935.0, 5982.0, 5984.0, 5997.0, 6003.0, 6015.0, 6045.0, 6047.0, 6100.0, 6117.0, 6118.0, 6122.0, 6124.0, 6125.0, 6128.0, 6129.0, 6130.0, 6133.0, 6134.0, 6137.0, 6138.0, 6139.0, 6141.0, 6146.0, 6147.0, 6155.0, 6156.0, 6166.0, 6168.0, 6187.0, 6188.0, 6189.0, 6192.0, 6201.0, 6202.0, 6203.0, 6207.0, 6222.0, 6229.0, 6230.0, 6232.0, 6233.0, 6257.0, 6284.0, 6301.0, 6399.0, 6419.0, 6427.0, 6432.0, 6500.0, 6612.0, 6613.0, 6622.0, 6628.0, 6629.0, 6632.0, 6633.0, 6634.0, 6635.0, 6636.0, 6637.0, 6647.0, 6727.0, 6733.0, 6741.0, 6742.0, 6777.0, 6790.0, 6871.0, 6880.0, 6881.0, 6944.0, 6945.0, 6990.0, 6992.0, 7114.0, 7126.0, 7167.0, 7178.0, 7257.0, 7268.0, 7270.0, 7295.0, 7311.0, 7314.0, 7316.0, 7320.0, 7322.0, 7325.0, 7332.0, 7334.0, 7341.0, 7391.0, 7415.0, 7417.0, 7419.0, 7428.0, 7443.0, 7494.0, 7528.0, 7531.0, 7549.0, 7561.0, 7564.0, 7580.0, 7673.0, 7678.0, 7727.0, 7733.0, 7737.0, 7873.0, 7884.0, 7965.0, 8078.0, 8089.0, 8187.0, 8195.0, 8204.0, 8266.0, 8270.0, 8294.0, 8330.0, 8334.0, 8339.0, 8341.0, 8342.0, 8343.0, 8344.0, 8347.0, 8350.0, 8359.0, 8360.0, 8361.0, 8362.0, 8363.0, 8364.0, 8365.0, 8366.0, 8367.0, 8402.0, 8405.0, 8409.0, 8445.0, 8449.0, 8452.0, 8487.0, 8505.0, 8539.0, 8548.0, 8607.0, 8624.0, 8625.0, 8634.0, 8636.0, 8655.0, 8678.0, 8721.0, 8732.0, 8772.0, 8813.0, 8815.0, 8836.0, 8846.0, 8882.0, 8893.0, 8896.0, 8970.0, 9040.0, 9070.0, 9100.0, 9128.0, 9131.0, 9141.0, 9158.0, 9232.0, 9246.0, 9263.0, 9278.0, 9326.0, 9338.0, 9343.0, 9352.0, 9404.0, 9425.0, 9442.0, 9513.0, 9521.0, 9529.0, 9551.0, 9552.0, 9587.0, 9604.0, 9616.0, 9733.0, 9775.0, 9878.0, 9978.0, 10000.0, 10006.0, 10011.0, 10016.0, 10048.0, 10055.0, 10084.0, 10093.0, 10094.0, 10096.0, 10113.0, 10114.0, 10127.0, 10128.0, 10133.0, 10155.0, 10169.0, 10189.0, 10209.0, 10213.0, 10229.0, 10248.0, 10270.0, 10273.0, 10286.0, 10302.0, 10325.0, 10399.0, 10408.0, 10419.0, 10421.0, 10438.0, 10445.0, 10459.0, 10463.0, 10467.0, 10473.0, 10488.0, 10524.0, 10539.0, 10552.0, 10556.0, 10569.0, 10589.0, 10591.0, 10597.0, 10656.0, 10670.0, 10713.0, 10799.0, 10856.0, 10907.0, 10920.0, 10923.0, 10943.0, 10946.0, 10949.0, 10957.0, 10963.0, 10978.0, 10983.0, 10992.0, 11051.0, 11073.0, 11097.0, 11101.0, 11137.0, 11143.0, 11163.0, 11171.0, 11193.0, 11266.0, 11267.0, 11315.0, 11325.0, 11331.0, 22822.0, 22826.0, 22828.0, 22850.0, 22861.0, 22916.0, 23019.0, 23087.0, 23142.0, 23172.0, 23196.0, 23291.0, 23300.0, 23404.0, 23435.0, 23468.0, 23479.0, 23521.0, 23522.0, 23560.0, 23568.0, 23582.0, 23587.0, 23658.0, 23660.0, 23741.0, 23788.0, 24148.0, 25798.0, 25804.0, 25824.0, 25855.0, 25874.0, 25898.0, 25911.0, 26007.0, 26073.0, 26123.0, 26149.0, 26271.0, 26354.0, 26574.0, 26953.0, 26994.0, 27018.0, 27044.0, 27097.0, 27098.0, 27101.0, 27183.0, 27247.0, 27257.0, 27258.0, 27301.0, 27335.0, 27338.0, 27351.0, 27429.0, 27430.0, 28989.0, 29068.0, 29081.0, 29086.0, 29087.0, 29089.0, 29098.0, 29777.0, 29901.0, 29943.0, 50810.0, 51022.0, 51096.0, 51126.0, 51138.0, 51142.0, 51147.0, 51182.0, 51188.0, 51193.0, 51218.0, 51278.0, 51307.0, 51319.0, 51368.0, 51371.0, 51441.0, 51465.0, 51501.0, 51503.0, 51510.0, 51527.0, 51529.0, 51530.0, 51550.0, 51566.0, 51567.0, 51605.0, 51637.0, 51645.0, 51646.0, 51647.0, 51663.0, 51690.0, 51693.0, 51701.0, 51729.0, 51763.0, 51808.0, 54033.0, 54059.0, 54069.0, 54107.0, 54205.0, 54386.0, 54555.0, 54663.0, 54700.0, 54780.0, 54811.0, 54840.0, 54859.0, 54890.0, 54921.0, 54927.0, 54931.0, 54936.0, 54939.0, 54942.0, 54955.0, 54969.0, 54980.0, 54994.0, 55011.0, 55110.0, 55128.0, 55140.0, 55147.0, 55170.0, 55272.0, 55290.0, 55323.0, 55325.0, 55352.0, 55486.0, 55552.0, 55766.0, 55837.0, 55854.0, 55856.0, 55897.0, 55907.0, 56259.0, 56271.0, 56647.0, 56655.0, 57002.0, 57050.0, 57095.0, 57325.0, 57336.0, 57460.0, 57570.0, 57665.0, 57693.0, 58497.0, 59286.0, 60314.0, 60386.0, 60491.0, 60528.0, 63906.0, 63932.0, 64320.0, 64844.0, 64863.0, 64946.0, 64976.0, 65018.0, 65080.0, 65991.0, 79005.0, 79035.0, 79077.0, 79142.0, 79177.0, 79230.0, 79622.0, 79639.0, 79673.0, 79717.0, 79723.0, 79745.0, 79753.0, 79876.0, 79921.0, 79991.0, 80011.0, 80145.0, 80196.0, 80218.0, 80349.0, 80776.0, 80789.0, 81789.0, 81892.0, 83443.0, 83480.0, 83640.0, 83695.0, 84259.0, 84313.0, 84316.0, 84520.0, 84525.0, 84688.0, 84707.0, 84759.0, 84792.0, 84844.0, 84930.0, 85012.0, 85015.0, 85236.0, 90333.0, 90417.0, 90529.0, 90637.0, 90843.0, 91392.0, 91603.0, 92002.0, 92675.0, 92806.0, 92815.0, 92906.0, 93474.0, 93973.0, 94239.0, 115509.0, 116092.0, 116224.0, 117143.0, 118472.0, 122402.0, 124512.0, 125150.0, 127933.0, 128387.0, 128866.0, 132160.0, 134510.0, 137682.0, 138162.0, 139324.0, 140597.0, 140691.0, 140735.0, 142940.0, 147949.0, 148266.0, 149420.0, 150678.0, 150684.0, 152006.0, 153527.0, 158931.0, 162239.0, 163126.0, 166815.0, 170082.0, 170622.0, 170958.0, 171392.0, 195828.0, 197407.0, 200558.0, 201161.0, 203068.0, 203245.0, 205564.0, 219333.0, 220042.0, 220988.0, 221120.0, 221656.0, 222698.0, 283807.0, 284307.0, 339287.0, 339559.0, 340543.0, 342909.0, 346673.0, 375757.0, 378884.0, 389119.0, 389493.0, 644353.0, 728492.0, 729967.0, 102157402.0 
GO:0005737 CC 7.57e-06 597/2235  4659/28555 D02 cytoplasm                                39.0, 52.0, 60.0, 92.0, 118.0, 310.0, 322.0, 324.0, 328.0, 351.0, 353.0, 373.0, 378.0, 400.0, 402.0, 439.0, 573.0, 598.0, 631.0, 662.0, 708.0, 805.0, 819.0, 833.0, 908.0, 996.0, 1012.0, 1033.0, 1072.0, 1108.0, 1314.0, 1386.0, 1476.0, 1496.0, 1633.0, 1647.0, 1649.0, 1652.0, 1653.0, 1656.0, 1716.0, 1725.0, 1728.0, 1848.0, 1894.0, 1915.0, 1933.0, 1967.0, 1968.0, 1977.0, 1983.0, 1984.0, 2010.0, 2023.0, 2029.0, 2067.0, 2107.0, 2172.0, 2224.0, 2271.0, 2288.0, 2517.0, 2597.0, 2644.0, 2717.0, 2739.0, 2776.0, 2885.0, 2947.0, 3028.0, 3069.0, 3094.0, 3149.0, 3178.0, 3182.0, 3190.0, 3191.0, 3276.0, 3305.0, 3312.0, 3313.0, 3326.0, 3357.0, 3434.0, 3476.0, 3646.0, 3692.0, 3704.0, 3837.0, 3838.0, 3852.0, 3858.0, 3861.0, 3921.0, 3945.0, 4076.0, 4085.0, 4116.0, 4141.0, 4189.0, 4208.0, 4238.0, 4254.0, 4291.0, 4521.0, 4666.0, 4677.0, 4718.0, 4733.0, 4738.0, 4758.0, 4817.0, 4830.0, 4942.0, 4946.0, 4947.0, 5036.0, 5093.0, 5110.0, 5134.0, 5147.0, 5201.0, 5202.0, 5203.0, 5204.0, 5217.0, 5223.0, 5245.0, 5423.0, 5464.0, 5478.0, 5481.0, 5496.0, 5500.0, 5524.0, 5570.0, 5571.0, 5597.0, 5621.0, 5631.0, 5634.0, 5641.0, 5682.0, 5684.0, 5685.0, 5686.0, 5687.0, 5688.0, 5689.0, 5690.0, 5691.0, 5692.0, 5693.0, 5694.0, 5695.0, 5701.0, 5705.0, 5723.0, 5805.0, 5816.0, 5824.0, 5827.0, 5830.0, 5859.0, 5886.0, 5888.0, 5889.0, 5901.0, 5902.0, 5917.0, 5935.0, 5997.0, 6047.0, 6122.0, 6124.0, 6125.0, 6129.0, 6130.0, 6135.0, 6146.0, 6147.0, 6152.0, 6188.0, 6189.0, 6203.0, 6205.0, 6223.0, 6233.0, 6257.0, 6281.0, 6284.0, 6301.0, 6399.0, 6427.0, 6432.0, 6500.0, 6612.0, 6622.0, 6628.0, 6643.0, 6647.0, 6727.0, 6733.0, 6741.0, 6777.0, 6780.0, 6881.0, 6902.0, 6903.0, 6945.0, 6990.0, 6992.0, 7001.0, 7084.0, 7114.0, 7126.0, 7178.0, 7251.0, 7257.0, 7268.0, 7295.0, 7296.0, 7311.0, 7314.0, 7316.0, 7320.0, 7332.0, 7334.0, 7347.0, 7415.0, 7443.0, 7494.0, 7528.0, 7531.0, 7884.0, 8195.0, 8228.0, 8266.0, 8270.0, 8315.0, 8405.0, 8409.0, 8445.0, 8452.0, 8505.0, 8528.0, 8533.0, 8539.0, 8548.0, 8573.0, 8576.0, 8624.0, 8655.0, 8666.0, 8721.0, 8724.0, 8772.0, 8815.0, 8846.0, 8872.0, 8882.0, 8891.0, 8893.0, 9049.0, 9087.0, 9100.0, 9107.0, 9141.0, 9168.0, 9181.0, 9221.0, 9232.0, 9266.0, 9326.0, 9349.0, 9352.0, 9391.0, 9404.0, 9425.0, 9446.0, 9467.0, 9474.0, 9513.0, 9521.0, 9529.0, 9587.0, 9604.0, 9616.0, 9733.0, 9775.0, 9793.0, 9836.0, 10000.0, 10007.0, 10011.0, 10016.0, 10023.0, 10048.0, 10054.0, 10055.0, 10063.0, 10084.0, 10096.0, 10114.0, 10120.0, 10121.0, 10133.0, 10189.0, 10209.0, 10248.0, 10273.0, 10325.0, 10328.0, 10360.0, 10376.0, 10399.0, 10408.0, 10419.0, 10421.0, 10434.0, 10438.0, 10445.0, 10465.0, 10471.0, 10487.0, 10528.0, 10540.0, 10569.0, 10574.0, 10597.0, 10605.0, 10651.0, 10652.0, 10670.0, 10694.0, 10726.0, 10856.0, 10899.0, 10929.0, 10935.0, 10982.0, 10983.0, 11034.0, 11051.0, 11073.0, 11101.0, 11130.0, 11163.0, 11171.0, 11212.0, 11266.0, 11267.0, 11315.0, 11325.0, 11331.0, 11344.0, 11345.0, 22828.0, 22891.0, 22916.0, 22921.0, 22928.0, 22950.0, 23032.0, 23087.0, 23107.0, 23172.0, 23259.0, 23369.0, 23401.0, 23404.0, 23474.0, 23479.0, 23510.0, 23521.0, 23534.0, 23560.0, 23582.0, 23587.0, 23589.0, 23600.0, 23625.0, 23647.0, 23658.0, 24140.0, 24144.0, 25809.0, 25814.0, 25824.0, 25843.0, 25855.0, 25873.0, 25898.0, 25927.0, 25974.0, 26001.0, 26258.0, 26268.0, 26270.0, 26271.0, 26281.0, 26289.0, 26574.0, 26953.0, 27018.0, 27044.0, 27102.0, 27183.0, 27249.0, 27252.0, 27257.0, 28986.0, 28989.0, 29086.0, 29098.0, 29105.0, 29107.0, 29901.0, 29943.0, 29959.0, 29979.0, 29982.0, 30011.0, 51016.0, 51020.0, 51035.0, 51118.0, 51126.0, 51154.0, 51182.0, 51255.0, 51271.0, 51278.0, 51319.0, 51371.0, 51384.0, 51441.0, 51527.0, 51567.0, 51637.0, 51647.0, 51663.0, 51693.0, 51701.0, 51763.0, 53340.0, 54187.0, 54386.0, 54585.0, 54602.0, 54765.0, 54840.0, 54878.0, 54915.0, 54935.0, 54939.0, 54955.0, 54994.0, 55011.0, 55039.0, 55109.0, 55128.0, 55140.0, 55148.0, 55149.0, 55172.0, 55207.0, 55239.0, 55255.0, 55323.0, 55325.0, 55330.0, 55617.0, 55664.0, 55837.0, 56160.0, 56267.0, 56271.0, 56521.0, 56912.0, 56915.0, 56925.0, 56995.0, 57002.0, 57019.0, 57095.0, 57154.0, 57179.0, 57189.0, 57325.0, 57393.0, 57460.0, 57534.0, 57570.0, 57821.0, 58477.0, 58497.0, 59286.0, 60314.0, 60491.0, 60626.0, 60682.0, 63906.0, 63932.0, 64168.0, 64343.0, 64858.0, 65018.0, 79031.0, 79140.0, 79142.0, 79693.0, 79717.0, 79719.0, 79745.0, 79760.0, 79833.0, 79876.0, 80007.0, 80145.0, 80196.0, 80218.0, 80349.0, 80789.0, 81572.0, 81689.0, 81873.0, 83442.0, 83480.0, 83658.0, 83939.0, 84193.0, 84293.0, 84305.0, 84306.0, 84313.0, 84316.0, 84518.0, 84525.0, 84681.0, 84707.0, 84769.0, 84930.0, 85015.0, 85364.0, 90417.0, 90637.0, 91272.0, 91893.0, 92610.0, 92675.0, 112483.0, 112752.0, 113246.0, 114034.0, 116138.0, 116224.0, 120526.0, 121268.0, 122402.0, 123811.0, 124512.0, 127253.0, 127544.0, 128866.0, 129787.0, 130951.0, 140578.0, 140691.0, 150274.0, 150678.0, 150684.0, 151194.0, 170622.0, 196483.0, 199746.0, 203068.0, 220042.0, 246243.0, 252969.0, 255027.0, 255919.0, 282679.0, 340542.0, 345557.0, 346673.0, 374969.0, 389119.0, 391712.0, 494143.0, 552889.0, 553115.0, 643037.0, 100037417.0, 100129128.0, 100131187.0, 102157402.0 
GO:0008180 CC 7.79e-06 12/2235    35/28555 D03 COP9 signalosome                         498.0, 2885.0, 3305.0, 3326.0, 8533.0, 8655.0, 10211.0, 10920.0, 30968.0, 50813.0, 51138.0, 150678.0 
GO:0000777 CC 8.16e-06 20/2235    86/28555 D06 condensed chromosome kinetochore         4085.0, 6990.0, 9793.0, 10428.0, 10671.0, 11130.0, 11258.0, 23219.0, 51143.0, 55055.0, 55839.0, 64946.0, 79980.0, 81929.0, 90417.0, 119504.0, 201161.0, 201254.0, 253635.0, 378708.0 
GO:0005682 CC 8.22e-06  9/2235    20/28555 D05 U5 snRNP                                 6628.0, 6632.0, 6633.0, 6634.0, 6635.0, 6637.0, 10421.0, 10907.0, 24148.0 
GO:0005687 CC 9.93e-06  7/2235    12/28555 D05 U4 snRNP                                 6628.0, 6632.0, 6633.0, 6634.0, 6635.0, 6636.0, 6637.0 
GO:0005751 CC 9.93e-06  7/2235    12/28555 D05 mitochondrial respiratory chain complex IV 1327.0, 1337.0, 1350.0, 4697.0, 7385.0, 7386.0, 9377.0 
GO:0034715 CC 1.64e-05  5/2235     6/28555 D03 pICln-Sm protein complex                 6632.0, 6633.0, 6634.0, 6635.0, 6636.0 
GO:0071986 CC 1.64e-05  5/2235     6/28555 D03 Ragulator complex                        8649.0, 10542.0, 28956.0, 55004.0, 389541.0 
GO:0070469 CC 1.64e-05  5/2235     6/28555 D02 respirasome                              10975.0, 25994.0, 54205.0, 54902.0, 192286.0 
GO:0071541 CC 1.64e-05  5/2235     6/28555 D03 eukaryotic translation initiation factor 3 complex, eIF3m 8662.0, 8664.0, 8665.0, 8668.0, 10480.0 
GO:0097526 CC 1.64e-05  5/2235     6/28555 D05 spliceosomal tri-snRNP complex           6632.0, 6634.0, 6637.0, 25804.0, 51690.0 
GO:0015030 CC 2.55e-05 17/2235    71/28555 D03 Cajal body                               2091.0, 2483.0, 6631.0, 8882.0, 9128.0, 9221.0, 9343.0, 9733.0, 11325.0, 51808.0, 55135.0, 55341.0, 79607.0, 84967.0, 114034.0, 677775.0, 102157402.0 
GO:0032040 CC 2.72e-05 12/2235    39/28555 D04 small-subunit processome                 2091.0, 4809.0, 6201.0, 9136.0, 9277.0, 10528.0, 10813.0, 51096.0, 51118.0, 55272.0, 57050.0, 92856.0 
GO:0072546 CC 3.64e-05  6/2235    10/28555 D03 EMC complex                              10328.0, 51016.0, 51234.0, 55831.0, 56851.0, 83460.0 
GO:0005744 CC 3.64e-05  6/2235    10/28555 D04 TIM23 mitochondrial import inner membrane translocase complex 10245.0, 10440.0, 26519.0, 29090.0, 140823.0, 100287932.0 
GO:0031428 CC 5.37e-05  5/2235     7/28555 D04 box C/D RNP complex                      2091.0, 4809.0, 9136.0, 9221.0, 10528.0 
GO:0044297 CC 5.41e-05 17/2235    75/28555 D02 cell body                                3305.0, 6780.0, 6950.0, 7203.0, 8772.0, 10159.0, 10574.0, 10575.0, 10576.0, 10694.0, 11315.0, 22948.0, 23032.0, 27101.0, 63932.0, 65018.0, 203068.0 
GO:0005635 CC 6.08e-05 30/2235   178/28555 D04 nuclear envelope                         23.0, 662.0, 1861.0, 2010.0, 3837.0, 4259.0, 5901.0, 5902.0, 6396.0, 7341.0, 8815.0, 9107.0, 9631.0, 10280.0, 10424.0, 10456.0, 10682.0, 10966.0, 11097.0, 23291.0, 23468.0, 23534.0, 27243.0, 55379.0, 57142.0, 64222.0, 81929.0, 91782.0, 128866.0, 255919.0 
GO:0043657 CC 6.31e-05 14/2235    55/28555 D03 host cell                                3434.0, 3837.0, 3838.0, 5901.0, 6233.0, 6396.0, 7251.0, 7311.0, 7314.0, 7316.0, 9631.0, 11097.0, 51271.0, 81929.0 
GO:0030008 CC 6.53e-05  7/2235    15/28555 D03 TRAPP complex                            6399.0, 10597.0, 27095.0, 51399.0, 51693.0, 58485.0, 79090.0 
GO:0035267 CC 7.44e-05  8/2235    20/28555 D09 NuA4 histone acetyltransferase complex   60.0, 8089.0, 8607.0, 9643.0, 10524.0, 10856.0, 10933.0, 10943.0 
GO:0017101 CC 7.47e-05  6/2235    11/28555 D02 aminoacyl-tRNA synthetase multienzyme complex 3735.0, 4141.0, 5859.0, 5917.0, 7965.0, 9521.0 
GO:0030176 CC 8.66e-05 22/2235   116/28555 D05 integral component of endoplasmic reticulum membrane 267.0, 662.0, 10113.0, 10237.0, 10998.0, 22845.0, 23204.0, 26580.0, 26608.0, 28972.0, 51234.0, 51283.0, 51614.0, 51669.0, 54344.0, 55831.0, 56851.0, 57142.0, 83460.0, 128486.0, 201562.0, 401494.0 
GO:0000228 CC 1.40e-04 13/2235    52/28555 D06 nuclear chromosome                       5888.0, 8294.0, 8350.0, 8359.0, 8360.0, 8361.0, 8362.0, 8363.0, 8364.0, 8365.0, 8366.0, 8367.0, 54386.0 
GO:0031307 CC 1.64e-04  8/2235    22/28555 D06 integral component of mitochondrial outer membrane 51024.0, 51566.0, 55288.0, 65018.0, 65991.0, 79594.0, 84709.0, 139341.0 
GO:0030891 CC 1.75e-04  4/2235     5/28555 D06 VCB complex                              6921.0, 6923.0, 9978.0, 23032.0 
GO:0031429 CC 1.75e-04  4/2235     5/28555 D05 box H/ACA snoRNP complex                 9221.0, 54433.0, 55505.0, 55651.0 
GO:1990726 CC 1.75e-04  4/2235     5/28555 D03 Lsm1-7-Pat1 complex                      23658.0, 27257.0, 27258.0, 51690.0 
GO:0005850 CC 1.75e-04  4/2235     5/28555 D02 eukaryotic translation initiation factor 2 complex 1965.0, 1968.0, 83939.0, 255308.0 
GO:0005736 CC 2.42e-04  6/2235    13/28555 D08 RNA polymerase I complex                 5440.0, 5441.0, 9533.0, 30834.0, 64425.0, 84172.0 
GO:0140275 CC 2.42e-04  6/2235    13/28555 D04 MIB complex                              3313.0, 10651.0, 54927.0, 79135.0, 125988.0, 440574.0 
GO:0001401 CC 2.42e-04  6/2235    13/28555 D04 SAM complex                              3313.0, 10651.0, 54927.0, 79135.0, 125988.0, 440574.0 
GO:0030133 CC 2.46e-04 18/2235    92/28555 D07 transport vesicle                        966.0, 1314.0, 4074.0, 8674.0, 8766.0, 9527.0, 10244.0, 10652.0, 10961.0, 11161.0, 22818.0, 22820.0, 25844.0, 26258.0, 54432.0, 54732.0, 55435.0, 81876.0 
GO:0005666 CC 2.62e-04  7/2235    18/28555 D08 RNA polymerase III complex               5440.0, 5441.0, 9533.0, 10621.0, 10623.0, 27297.0, 51728.0 
GO:0005885 CC 2.82e-04  5/2235     9/28555 D02 Arp2/3 protein complex                   10093.0, 10094.0, 10096.0, 10552.0, 81873.0 
GO:0031463 CC 3.24e-04 10/2235    36/28555 D06 Cul3-RING ubiquitin ligase complex       7126.0, 8405.0, 8452.0, 9978.0, 10016.0, 23510.0, 27252.0, 57563.0, 59349.0, 553115.0 
GO:0005782 CC 4.58e-04 12/2235    51/28555 D05 peroxisomal matrix                       51.0, 1891.0, 5191.0, 8528.0, 10005.0, 10455.0, 10965.0, 23600.0, 25824.0, 54677.0, 122970.0, 283927.0 
GO:0036464 CC 4.76e-04 16/2235    81/28555 D06 cytoplasmic ribonucleoprotein granule    60.0, 1656.0, 1977.0, 5093.0, 5701.0, 6128.0, 6191.0, 6629.0, 6780.0, 9513.0, 23741.0, 27097.0, 51441.0, 53339.0, 203068.0, 100131187.0 
GO:0071001 CC 4.79e-04  3/2235     3/28555 D05 U4/U6 snRNP                              9128.0, 9733.0, 10465.0 
GO:0045261 CC 4.79e-04  3/2235     3/28555 D04 proton-transporting ATP synthase complex, catalytic core F(1) 498.0, 506.0, 539.0 
GO:0031597 CC 4.94e-04  4/2235     6/28555 D06 cytosolic proteasome complex             5704.0, 5705.0, 5706.0, 10213.0 
GO:0005851 CC 4.94e-04  4/2235     6/28555 D02 eukaryotic translation initiation factor 2B complex 1965.0, 1967.0, 8891.0, 8893.0 
GO:0045263 CC 4.94e-04  4/2235     6/28555 D04 proton-transporting ATP synthase complex, coupling factor F(o) 516.0, 517.0, 518.0, 9551.0 
GO:0005665 CC 6.16e-04  6/2235    15/28555 D08 RNA polymerase II, core complex          5431.0, 5432.0, 5438.0, 5439.0, 5440.0, 5441.0 
GO:0010008 CC 6.52e-04 33/2235   226/28555 D05 endosome membrane                        533.0, 4360.0, 6233.0, 6643.0, 7251.0, 7311.0, 7314.0, 7316.0, 7879.0, 8649.0, 8678.0, 8724.0, 9375.0, 9559.0, 9784.0, 10159.0, 10244.0, 11021.0, 11267.0, 27072.0, 27183.0, 28956.0, 51271.0, 51324.0, 51510.0, 51534.0, 51699.0, 54521.0, 55737.0, 64145.0, 64841.0, 84313.0, 150684.0 
GO:0005669 CC 7.43e-04  9/2235    33/28555 D04 transcription factor TFIID complex       2071.0, 2958.0, 2959.0, 2960.0, 2961.0, 6880.0, 6881.0, 6882.0, 404672.0 
GO:0005764 CC 7.55e-04 37/2235   266/28555 D07 lysosome                                 2517.0, 2717.0, 3312.0, 4758.0, 5538.0, 5641.0, 5660.0, 6622.0, 6643.0, 6647.0, 7879.0, 8078.0, 8674.0, 8722.0, 9559.0, 10159.0, 10325.0, 10542.0, 10670.0, 23208.0, 27183.0, 27346.0, 51449.0, 54734.0, 54749.0, 54940.0, 55004.0, 55737.0, 55823.0, 64601.0, 65082.0, 79887.0, 84317.0, 144577.0, 201475.0, 252839.0, 389541.0 
GO:0030904 CC 7.77e-04  7/2235    21/28555 D03 retromer complex                         6643.0, 7879.0, 8724.0, 9559.0, 29934.0, 51699.0, 55737.0 
GO:0005697 CC 7.77e-04  7/2235    21/28555 D03 telomerase holoenzyme complex            6628.0, 6634.0, 6635.0, 54433.0, 55135.0, 55505.0, 55651.0 
GO:0030134 CC 8.09e-04 10/2235    40/28555 D08 COPII-coated ER to Golgi transport vesicle 351.0, 2157.0, 10960.0, 23259.0, 29097.0, 51124.0, 51614.0, 54732.0, 59349.0, 81555.0 
GO:0101031 CC 9.20e-04  6/2235    16/28555 D02 chaperone complex                        3312.0, 6388.0, 8624.0, 10273.0, 10963.0, 23753.0 
GO:0005869 CC 9.20e-04  6/2235    16/28555 D03 dynactin complex                         10120.0, 10121.0, 10540.0, 10671.0, 11258.0, 55860.0 
GO:0042470 CC 9.33e-04 18/2235    99/28555 D08 melanosome                               191.0, 2644.0, 3312.0, 3326.0, 5861.0, 5862.0, 5878.0, 5901.0, 7531.0, 8836.0, 10130.0, 10211.0, 10575.0, 10961.0, 11021.0, 23193.0, 27044.0, 55686.0 
GO:0016592 CC 9.96e-04 10/2235    41/28555 D03 mediator complex                         892.0, 8409.0, 9412.0, 9442.0, 9443.0, 51003.0, 54797.0, 84246.0, 112950.0, 219541.0 
GO:0005680 CC 1.06e-03  7/2235    22/28555 D06 anaphase-promoting complex               996.0, 10459.0, 25847.0, 25906.0, 27338.0, 51529.0, 119504.0 
GO:0005770 CC 1.07e-03 22/2235   136/28555 D08 late endosome                            1317.0, 1649.0, 3312.0, 4074.0, 5641.0, 5660.0, 7251.0, 7879.0, 9482.0, 27072.0, 27183.0, 28956.0, 30849.0, 51699.0, 55435.0, 55737.0, 55823.0, 64601.0, 65082.0, 149371.0, 252839.0, 404636.0 
GO:0120115 CC 1.08e-03  4/2235     7/28555 D03 Lsm2-8 complex                           23658.0, 25804.0, 27258.0, 51690.0 
GO:0070761 CC 1.08e-03  4/2235     7/28555 D03 pre-snoRNP complex                       6880.0, 9326.0, 10528.0, 55011.0 
GO:0008541 CC 1.08e-03  4/2235     7/28555 D02 proteasome regulatory particle, lid subcomplex 5709.0, 5714.0, 5719.0, 10213.0 
GO:0033588 CC 1.08e-03  4/2235     7/28555 D03 elongator holoenzyme complex             23587.0, 54859.0, 55140.0, 112970.0 
GO:0031201 CC 1.42e-03 11/2235    50/28555 D03 SNARE complex                            662.0, 6811.0, 8674.0, 8774.0, 9482.0, 9527.0, 10228.0, 10490.0, 10652.0, 26258.0, 55850.0 
GO:0005777 CC 1.46e-03 18/2235   105/28555 D06 peroxisome                               51.0, 1891.0, 5191.0, 5824.0, 5830.0, 6647.0, 8528.0, 8799.0, 10455.0, 10654.0, 23600.0, 25824.0, 51024.0, 54677.0, 79594.0, 122970.0, 200035.0, 283927.0 
GO:0010494 CC 1.63e-03 14/2235    74/28555 D07 cytoplasmic stress granule               1653.0, 1656.0, 1965.0, 1977.0, 3190.0, 3837.0, 4076.0, 6780.0, 7415.0, 10084.0, 23369.0, 23435.0, 55239.0, 79752.0 
GO:0030906 CC 1.80e-03  3/2235     4/28555 D03 retromer, cargo-selective complex        9559.0, 51699.0, 55737.0 
GO:0072589 CC 1.80e-03  3/2235     4/28555 D05 box H/ACA scaRNP complex                 54433.0, 55505.0, 55651.0 
GO:0090661 CC 1.80e-03  3/2235     4/28555 D05 box H/ACA telomerase RNP complex         54433.0, 55505.0, 55651.0 
GO:0000123 CC 1.88e-03  7/2235    24/28555 D06 histone acetyltransferase complex        9643.0, 10445.0, 10933.0, 10943.0, 11143.0, 51147.0, 51230.0 
GO:0014069 CC 2.25e-03 32/2235   237/28555 D04 postsynaptic density                     118.0, 2913.0, 3188.0, 5245.0, 5621.0, 6009.0, 6128.0, 6129.0, 6132.0, 6136.0, 6156.0, 6169.0, 6188.0, 6207.0, 6208.0, 6222.0, 6223.0, 6230.0, 6232.0, 9045.0, 9349.0, 9513.0, 10006.0, 10280.0, 11331.0, 23208.0, 55450.0, 57142.0, 57534.0, 140735.0, 158866.0, 200933.0 
GO:0000932 CC 2.35e-03 16/2235    91/28555 D07 P-body                                   1656.0, 1977.0, 4076.0, 5685.0, 5687.0, 5701.0, 5702.0, 10456.0, 23019.0, 23589.0, 25804.0, 27257.0, 27258.0, 51441.0, 53339.0, 550643.0 
GO:0005776 CC 2.44e-03 13/2235    69/28555 D06 autophagosome                            3312.0, 8678.0, 9474.0, 10133.0, 11345.0, 29979.0, 29982.0, 30849.0, 55823.0, 57533.0, 64601.0, 65082.0, 201475.0 
GO:0031902 CC 3.29e-03 19/2235   121/28555 D06 late endosome membrane                   7251.0, 7879.0, 9482.0, 10490.0, 11267.0, 27072.0, 27183.0, 27243.0, 54432.0, 55004.0, 55207.0, 55686.0, 55823.0, 64601.0, 65082.0, 83930.0, 90809.0, 128866.0, 168391.0 
GO:0016234 CC 3.39e-03  6/2235    20/28555 D03 inclusion body                           3326.0, 5621.0, 5704.0, 5705.0, 6622.0, 9529.0 
GO:0005732 CC 3.42e-03  4/2235     9/28555 D03 sno(s)RNA-containing ribonucleoprotein complex 6636.0, 10528.0, 55505.0, 55651.0 
GO:0061617 CC 3.42e-03  4/2235     9/28555 D04 MICOS complex                            54927.0, 79135.0, 125988.0, 440574.0 
GO:0044322 CC 3.92e-03  7/2235    27/28555 D02 endoplasmic reticulum quality control compartment 267.0, 6048.0, 10952.0, 10956.0, 26270.0, 27248.0, 91445.0 
GO:0001405 CC 4.25e-03  3/2235     5/28555 D04 PAM complex, Tim23 associated import motor 80273.0, 131118.0, 134266.0 
GO:0035032 CC 4.25e-03  3/2235     5/28555 D06 phosphatidylinositol 3-kinase complex, class III 8678.0, 29982.0, 30849.0 
GO:0005784 CC 4.25e-03  3/2235     5/28555 D04 Sec61 translocon complex                 6748.0, 10952.0, 23204.0 
GO:0097255 CC 4.25e-03  3/2235     5/28555 D02 R2TP complex                             8607.0, 10856.0, 55011.0 
GO:0005655 CC 4.25e-03  3/2235     5/28555 D06 nucleolar ribonuclease P complex         10556.0, 10799.0, 51367.0 
GO:0098556 CC 4.25e-03  3/2235     5/28555 D05 cytoplasmic side of rough endoplasmic reticulum membrane 6155.0, 6231.0, 6235.0 
GO:0097433 CC 4.25e-03  3/2235     5/28555 D02 dense body                               60.0, 71.0, 27044.0 
GO:0042719 CC 4.25e-03  3/2235     5/28555 D03 mitochondrial intermembrane space protein transporter complex 26519.0, 26520.0, 26521.0 
GO:0045254 CC 4.25e-03  3/2235     5/28555 D04 pyruvate dehydrogenase complex           1737.0, 5162.0, 8050.0 
GO:0071817 CC 4.25e-03  3/2235     5/28555 D02 MMXD complex                             292.0, 9391.0, 51647.0 
GO:0000243 CC 4.25e-03  3/2235     5/28555 D05 commitment complex                       6631.0, 6632.0, 6634.0 
GO:0000125 CC 4.25e-03  3/2235     5/28555 D08 PCAF complex                             6871.0, 6880.0, 6881.0 
GO:0005868 CC 4.44e-03  6/2235    21/28555 D04 cytoplasmic dynein complex               6990.0, 8655.0, 51143.0, 83658.0, 140735.0, 255758.0 
GO:0031966 CC 4.48e-03 18/2235   115/28555 D04 mitochondrial membrane                   506.0, 662.0, 4694.0, 4695.0, 4700.0, 4706.0, 4712.0, 4722.0, 5018.0, 6048.0, 6390.0, 7417.0, 8678.0, 27429.0, 28978.0, 81853.0, 84987.0, 100505876.0 
GO:0031011 CC 4.51e-03  5/2235    15/28555 D06 Ino80 complex                            7528.0, 8607.0, 10445.0, 10856.0, 93973.0 
GO:0005791 CC 4.80e-03 10/2235    50/28555 D06 rough endoplasmic reticulum              351.0, 6124.0, 6128.0, 6141.0, 6185.0, 6227.0, 6228.0, 6780.0, 27346.0, 29098.0 
GO:1904115 CC 4.85e-03 11/2235    58/28555 D06 axon cytoplasm                           2647.0, 6647.0, 8655.0, 23291.0, 26258.0, 51566.0, 55207.0, 55330.0, 55860.0, 84709.0, 282991.0 
GO:0031012 CC 1.60e-06  2/2235   244/28555 D03 extracellular matrix                     24144.0, 84947.0 
GO:0005887 CC 3.87e-06 37/2235  1395/28555 D04 integral component of plasma membrane    92.0, 292.0, 351.0, 944.0, 1140.0, 1317.0, 2913.0, 3357.0, 3741.0, 4074.0, 4360.0, 5245.0, 5250.0, 5786.0, 5795.0, 8402.0, 8834.0, 9308.0, 9375.0, 9482.0, 10149.0, 10652.0, 10682.0, 10800.0, 10899.0, 10960.0, 11120.0, 23539.0, 27253.0, 51283.0, 54886.0, 55117.0, 56624.0, 64116.0, 114814.0, 133418.0, 441168.0 
GO:0005615 CC 4.35e-06 75/2235  1685/28555 D02 extracellular space                      60.0, 71.0, 231.0, 351.0, 708.0, 874.0, 885.0, 944.0, 966.0, 1012.0, 1072.0, 1314.0, 1476.0, 1652.0, 1915.0, 2023.0, 2157.0, 2647.0, 3312.0, 3479.0, 3489.0, 3598.0, 3735.0, 3858.0, 4254.0, 4521.0, 5230.0, 5478.0, 5660.0, 5764.0, 6170.0, 6233.0, 6281.0, 6284.0, 6622.0, 6647.0, 7167.0, 7178.0, 7311.0, 7314.0, 7316.0, 7873.0, 8339.0, 8343.0, 8344.0, 8347.0, 8722.0, 8836.0, 8970.0, 10130.0, 10327.0, 10960.0, 11010.0, 23019.0, 23203.0, 25814.0, 25824.0, 26281.0, 26354.0, 26521.0, 27098.0, 29074.0, 29937.0, 51118.0, 51384.0, 56005.0, 56925.0, 79135.0, 79887.0, 83939.0, 85236.0, 128240.0, 253935.0, 285315.0, 414062.0 
GO:0005886 CC 6.90e-06 238/2235  4459/28555 D03 plasma membrane                          14.0, 60.0, 71.0, 92.0, 118.0, 322.0, 324.0, 351.0, 373.0, 378.0, 481.0, 498.0, 506.0, 539.0, 631.0, 645.0, 708.0, 757.0, 805.0, 826.0, 944.0, 966.0, 1012.0, 1043.0, 1173.0, 1175.0, 1211.0, 1317.0, 1496.0, 1650.0, 1803.0, 1915.0, 1967.0, 1983.0, 2023.0, 2157.0, 2350.0, 2597.0, 2739.0, 2776.0, 2787.0, 2790.0, 2885.0, 2913.0, 3028.0, 3069.0, 3094.0, 3163.0, 3305.0, 3312.0, 3326.0, 3357.0, 3682.0, 3735.0, 3741.0, 3921.0, 4074.0, 4238.0, 4254.0, 4360.0, 4521.0, 4682.0, 4718.0, 4758.0, 5245.0, 5257.0, 5412.0, 5500.0, 5567.0, 5621.0, 5660.0, 5764.0, 5786.0, 5795.0, 5878.0, 5899.0, 5911.0, 5997.0, 6003.0, 6009.0, 6166.0, 6188.0, 6233.0, 6284.0, 6383.0, 6390.0, 6622.0, 6647.0, 6675.0, 6780.0, 6835.0, 7251.0, 7270.0, 7311.0, 7314.0, 7316.0, 7320.0, 7341.0, 7531.0, 7727.0, 7879.0, 7923.0, 8153.0, 8452.0, 8573.0, 8576.0, 8649.0, 8655.0, 8674.0, 8772.0, 8970.0, 9049.0, 9218.0, 9263.0, 9266.0, 9308.0, 9404.0, 9452.0, 9550.0, 9643.0, 9761.0, 9793.0, 10011.0, 10048.0, 10114.0, 10130.0, 10149.0, 10159.0, 10211.0, 10228.0, 10352.0, 10430.0, 10434.0, 10487.0, 10550.0, 10800.0, 10966.0, 11010.0, 11021.0, 11073.0, 11080.0, 11120.0, 11267.0, 11315.0, 11331.0, 11333.0, 22950.0, 23171.0, 23196.0, 23208.0, 23433.0, 23539.0, 23600.0, 23647.0, 25782.0, 25798.0, 25814.0, 25844.0, 25927.0, 26090.0, 26996.0, 27183.0, 27297.0, 27346.0, 28956.0, 28985.0, 29085.0, 29098.0, 29126.0, 29979.0, 30011.0, 51094.0, 51143.0, 51182.0, 51271.0, 51449.0, 51573.0, 51706.0, 51763.0, 54331.0, 54432.0, 54734.0, 54939.0, 55004.0, 55117.0, 55146.0, 55288.0, 55352.0, 55754.0, 55850.0, 55920.0, 55997.0, 56253.0, 56624.0, 56670.0, 57142.0, 57154.0, 57393.0, 57534.0, 57628.0, 60626.0, 60682.0, 64116.0, 64145.0, 64805.0, 64844.0, 65080.0, 79009.0, 79658.0, 80196.0, 80308.0, 81614.0, 81671.0, 83692.0, 84299.0, 84364.0, 84418.0, 84932.0, 84975.0, 90417.0, 90809.0, 94103.0, 114625.0, 114814.0, 121268.0, 124446.0, 125875.0, 133418.0, 140735.0, 149371.0, 152579.0, 161742.0, 201475.0, 203245.0, 258010.0, 259232.0, 282679.0, 403313.0 
GO:0062023 CC 1.54e-05  9/2235   374/28555 D04 collagen-containing extracellular matrix 310.0, 1012.0, 1476.0, 5660.0, 6281.0, 6383.0, 8722.0, 253935.0, 284018.0 
GO:0043235 CC 1.66e-03  5/2235   209/28555 D02 receptor complex                         92.0, 351.0, 3598.0, 5786.0, 26996.0 
GO:0016324 CC 3.20e-03 13/2235   342/28555 D04 apical plasma membrane                   481.0, 529.0, 1803.0, 3326.0, 10149.0, 10159.0, 10327.0, 10456.0, 23539.0, 55686.0, 55754.0, 64116.0, 91703.0 
GO:1903561 CC 3.51e-03  3/2235   150/28555 D05 extracellular vesicle                    481.0, 5110.0, 8722.0 
GO:0016323 CC 4.21e-03  6/2235   210/28555 D04 basolateral plasma membrane              481.0, 3326.0, 10211.0, 23539.0, 51248.0, 64116.0 
GO:0004298 MF 1.51e-07  9/2235    14/28555 D05 threonine-type endopeptidase activity    5685.0, 5689.0, 5690.0, 5691.0, 5692.0, 5693.0, 5694.0, 5695.0, 55617.0 
GO:0004129 MF 1.75e-07 14/2235    26/28555 D07 cytochrome-c oxidase activity            1327.0, 1329.0, 1337.0, 1340.0, 1345.0, 1346.0, 1347.0, 1349.0, 1350.0, 1351.0, 4697.0, 6834.0, 9167.0, 9377.0 
GO:0043022 MF 3.08e-07 18/2235    53/28555 D04 ribosome binding                         1965.0, 1984.0, 2107.0, 3692.0, 3921.0, 6185.0, 6728.0, 6731.0, 10399.0, 25875.0, 27335.0, 28972.0, 54915.0, 79568.0, 83939.0, 84305.0, 143244.0, 219402.0 
GO:0003899 MF 3.39e-07 15/2235    37/28555 D07 DNA-directed 5'-3' RNA polymerase activity 5431.0, 5432.0, 5438.0, 5439.0, 5440.0, 5441.0, 9412.0, 9533.0, 10621.0, 10623.0, 27297.0, 30834.0, 51728.0, 64425.0, 84172.0 
GO:0046933 MF 4.04e-07 14/2235    19/28555 D08 proton-transporting ATP synthase activity, rotational mechanism 498.0, 506.0, 509.0, 514.0, 515.0, 516.0, 517.0, 518.0, 521.0, 522.0, 539.0, 9551.0, 10476.0, 10632.0 
GO:0019843 MF 4.97e-07 20/2235    38/28555 D05 rRNA binding                             6133.0, 6147.0, 6167.0, 6191.0, 6192.0, 6193.0, 6203.0, 6205.0, 6222.0, 23107.0, 26284.0, 51081.0, 51204.0, 51373.0, 54948.0, 55052.0, 55272.0, 55794.0, 80135.0, 84154.0 
GO:0032977 MF 5.17e-07  8/2235    12/28555 D02 membrane insertase activity              5018.0, 10328.0, 51016.0, 51234.0, 55831.0, 56851.0, 83460.0, 285521.0 
GO:0031386 MF 5.17e-07  9/2235    12/28555 D01 protein tag                              4738.0, 6233.0, 6612.0, 6613.0, 7311.0, 7314.0, 7316.0, 7341.0, 59286.0 
GO:0009055 MF 5.50e-07 24/2235    67/28555 D03 electron transfer activity               231.0, 1353.0, 2108.0, 2109.0, 2230.0, 2745.0, 3420.0, 4200.0, 4720.0, 4722.0, 4726.0, 6389.0, 6390.0, 6391.0, 6392.0, 8630.0, 9377.0, 10327.0, 10975.0, 51022.0, 55967.0, 57019.0, 80777.0, 91942.0 
GO:0000049 MF 5.50e-07 21/2235    67/28555 D05 tRNA binding                             833.0, 1915.0, 1968.0, 3028.0, 3735.0, 4141.0, 5917.0, 6165.0, 6301.0, 6741.0, 8846.0, 23107.0, 23587.0, 54931.0, 55140.0, 55157.0, 55699.0, 79693.0, 83939.0, 92675.0, 255308.0 
GO:0008121 MF 5.58e-07  7/2235     9/28555 D04 ubiquinol-cytochrome-c reductase activity 1537.0, 7384.0, 7386.0, 7388.0, 10975.0, 27089.0, 29796.0 
GO:0051087 MF 6.97e-07 25/2235   101/28555 D03 chaperone binding                        267.0, 573.0, 3301.0, 3312.0, 4189.0, 5203.0, 6647.0, 6902.0, 6903.0, 8266.0, 9529.0, 10273.0, 10471.0, 10598.0, 10961.0, 10963.0, 11080.0, 23753.0, 26519.0, 26520.0, 55135.0, 55664.0, 80273.0, 134266.0, 150274.0 
GO:0008137 MF 8.72e-07 27/2235    45/28555 D07 NADH dehydrogenase (ubiquinone) activity 4694.0, 4695.0, 4696.0, 4697.0, 4698.0, 4700.0, 4702.0, 4706.0, 4707.0, 4708.0, 4709.0, 4710.0, 4711.0, 4712.0, 4713.0, 4714.0, 4715.0, 4716.0, 4717.0, 4718.0, 4720.0, 4722.0, 4724.0, 4725.0, 4726.0, 55967.0, 91942.0 
GO:0003743 MF 9.60e-07 29/2235    51/28555 D06 translation initiation factor activity   1965.0, 1967.0, 1968.0, 1974.0, 1975.0, 1977.0, 1983.0, 3646.0, 3692.0, 7458.0, 8562.0, 8662.0, 8664.0, 8665.0, 8666.0, 8667.0, 8668.0, 8891.0, 8893.0, 10209.0, 10289.0, 10480.0, 27335.0, 28985.0, 51386.0, 83939.0, 84285.0, 219402.0, 255308.0 
GO:0003735 MF 9.70e-07 125/2235   162/28555 D02 structural constituent of ribosome       740.0, 3921.0, 4736.0, 6122.0, 6124.0, 6125.0, 6128.0, 6129.0, 6130.0, 6132.0, 6133.0, 6134.0, 6135.0, 6136.0, 6137.0, 6138.0, 6139.0, 6141.0, 6142.0, 6143.0, 6144.0, 6146.0, 6147.0, 6152.0, 6155.0, 6156.0, 6157.0, 6159.0, 6160.0, 6161.0, 6164.0, 6165.0, 6166.0, 6167.0, 6168.0, 6169.0, 6170.0, 6171.0, 6181.0, 6183.0, 6187.0, 6188.0, 6189.0, 6191.0, 6192.0, 6193.0, 6201.0, 6202.0, 6203.0, 6204.0, 6205.0, 6206.0, 6207.0, 6208.0, 6217.0, 6218.0, 6222.0, 6223.0, 6224.0, 6227.0, 6228.0, 6229.0, 6230.0, 6231.0, 6232.0, 6233.0, 6235.0, 7311.0, 7818.0, 9045.0, 9349.0, 9553.0, 11222.0, 11224.0, 23521.0, 25873.0, 26589.0, 28973.0, 28998.0, 29074.0, 29088.0, 29093.0, 51021.0, 51023.0, 51069.0, 51081.0, 51121.0, 51187.0, 51253.0, 51258.0, 51263.0, 51264.0, 51318.0, 51373.0, 51649.0, 51650.0, 54460.0, 54948.0, 55052.0, 55168.0, 57129.0, 60488.0, 63875.0, 64928.0, 64960.0, 64963.0, 64965.0, 64979.0, 64981.0, 64983.0, 65003.0, 65005.0, 65008.0, 65993.0, 78988.0, 79590.0, 84545.0, 92259.0, 116541.0, 116832.0, 122704.0, 124995.0, 128308.0, 219927.0, 285855.0 
GO:0003684 MF 9.86e-07 18/2235    57/28555 D05 damaged DNA binding                      328.0, 2067.0, 2071.0, 2237.0, 2547.0, 5423.0, 5886.0, 5887.0, 5932.0, 6117.0, 6118.0, 6119.0, 6188.0, 9937.0, 54840.0, 55693.0, 64858.0, 252969.0 
GO:0051082 MF 1.01e-06 37/2235   110/28555 D03 unfolded protein binding                 908.0, 1861.0, 3301.0, 3305.0, 3312.0, 3313.0, 3326.0, 4666.0, 5201.0, 5202.0, 5203.0, 5204.0, 5478.0, 6950.0, 7203.0, 7265.0, 8195.0, 9049.0, 10471.0, 10574.0, 10575.0, 10576.0, 10694.0, 10726.0, 10856.0, 11080.0, 22948.0, 27248.0, 27429.0, 51103.0, 51182.0, 55664.0, 80273.0, 81572.0, 84317.0, 134266.0, 100131801.0 
GO:0044183 MF 1.14e-06 16/2235    35/28555 D01 protein folding chaperone                908.0, 3305.0, 3312.0, 3313.0, 3326.0, 5201.0, 5202.0, 6950.0, 7203.0, 10574.0, 10575.0, 10576.0, 10694.0, 22948.0, 51182.0, 79031.0 
GO:0051537 MF 1.33e-06 10/2235    21/28555 D04 2 iron, 2 sulfur cluster binding         2230.0, 6390.0, 7386.0, 23479.0, 51022.0, 51218.0, 57019.0, 81689.0, 122961.0, 493856.0 
GO:0003729 MF 1.42e-06 38/2235   196/28555 D05 mRNA binding                             708.0, 1478.0, 1656.0, 3069.0, 3182.0, 3190.0, 3191.0, 5093.0, 6129.0, 6187.0, 6188.0, 6193.0, 6207.0, 6231.0, 6631.0, 6741.0, 7884.0, 8562.0, 9775.0, 10656.0, 10949.0, 11051.0, 11224.0, 11315.0, 22828.0, 22916.0, 22950.0, 23369.0, 23521.0, 27257.0, 28998.0, 51081.0, 51204.0, 51441.0, 54915.0, 79753.0, 83939.0, 92906.0 
GO:0046982 MF 1.60e-06 67/2235   321/28555 D04 protein heterodimerization activity      118.0, 481.0, 598.0, 599.0, 1647.0, 1649.0, 1810.0, 2132.0, 2958.0, 3012.0, 3015.0, 3017.0, 3858.0, 4208.0, 5245.0, 5901.0, 6643.0, 6790.0, 6827.0, 6880.0, 6882.0, 6945.0, 7391.0, 7494.0, 7531.0, 8294.0, 8330.0, 8334.0, 8339.0, 8341.0, 8342.0, 8343.0, 8344.0, 8347.0, 8350.0, 8359.0, 8360.0, 8361.0, 8362.0, 8363.0, 8364.0, 8365.0, 8366.0, 8367.0, 8970.0, 9218.0, 9221.0, 9491.0, 9513.0, 10054.0, 10055.0, 10419.0, 10589.0, 10670.0, 11331.0, 23658.0, 51504.0, 54107.0, 55506.0, 55766.0, 56655.0, 85236.0, 92815.0, 94239.0, 114049.0, 378708.0, 553115.0 
GO:0048027 MF 1.69e-06 11/2235    26/28555 D06 mRNA 5'-UTR binding                      6125.0, 6171.0, 6189.0, 6201.0, 6207.0, 6208.0, 22948.0, 26156.0, 26354.0, 55323.0, 64963.0 
GO:0017025 MF 1.69e-06 11/2235    26/28555 D05 TBP-class protein binding                1810.0, 2958.0, 2959.0, 5700.0, 5701.0, 5705.0, 6882.0, 8607.0, 10589.0, 10856.0, 55290.0 
GO:0033204 MF 1.73e-06  7/2235    10/28555 D05 ribonuclease P RNA binding               10248.0, 10556.0, 10557.0, 10775.0, 10799.0, 51367.0, 54913.0 
GO:0045296 MF 2.21e-06 61/2235   315/28555 D04 cadherin binding                         118.0, 832.0, 1012.0, 1496.0, 1656.0, 1968.0, 1983.0, 2010.0, 2023.0, 3069.0, 3190.0, 3312.0, 3326.0, 3646.0, 5093.0, 5110.0, 5694.0, 5795.0, 5861.0, 5901.0, 5902.0, 5917.0, 6128.0, 6130.0, 6138.0, 6147.0, 6152.0, 6159.0, 6164.0, 6187.0, 6231.0, 6643.0, 6811.0, 7458.0, 7531.0, 8350.0, 8607.0, 9045.0, 9218.0, 9793.0, 10006.0, 10399.0, 10528.0, 10598.0, 10652.0, 10694.0, 10726.0, 11315.0, 11344.0, 22827.0, 23647.0, 26156.0, 27044.0, 51031.0, 51510.0, 55379.0, 55854.0, 57142.0, 83939.0, 128866.0, 151963.0 
GO:0061630 MF 2.26e-06 48/2235   288/28555 D05 ubiquitin protein ligase activity        267.0, 6015.0, 6045.0, 6048.0, 6992.0, 7322.0, 7737.0, 8315.0, 8452.0, 9443.0, 9604.0, 9616.0, 9978.0, 10273.0, 23087.0, 23608.0, 23609.0, 25831.0, 25898.0, 26001.0, 26270.0, 26994.0, 51003.0, 51255.0, 51283.0, 51529.0, 51665.0, 54765.0, 54797.0, 55128.0, 55148.0, 55823.0, 57154.0, 57162.0, 57630.0, 64320.0, 64326.0, 79018.0, 79594.0, 80196.0, 84246.0, 91445.0, 127544.0, 140691.0, 152006.0, 283807.0, 378884.0, 391712.0 
GO:0031625 MF 2.50e-06 71/2235   291/28555 D05 ubiquitin protein ligase binding         71.0, 292.0, 322.0, 324.0, 573.0, 637.0, 819.0, 3301.0, 3305.0, 3312.0, 3313.0, 3326.0, 4720.0, 4738.0, 5036.0, 5567.0, 5684.0, 5707.0, 5899.0, 6118.0, 6125.0, 6135.0, 6233.0, 6613.0, 6790.0, 6923.0, 6950.0, 7167.0, 7251.0, 7311.0, 7314.0, 7316.0, 7319.0, 7320.0, 7332.0, 7334.0, 7341.0, 7384.0, 7415.0, 7531.0, 8405.0, 8452.0, 8548.0, 8678.0, 9246.0, 9349.0, 9482.0, 9529.0, 9927.0, 9978.0, 10010.0, 10128.0, 10155.0, 10273.0, 10376.0, 10576.0, 10670.0, 11345.0, 23208.0, 27101.0, 29089.0, 51035.0, 51465.0, 51701.0, 55135.0, 57142.0, 65018.0, 79594.0, 80196.0, 171392.0, 203068.0 
GO:0004842 MF 2.92e-06 41/2235   230/28555 D04 ubiquitin-protein transferase activity   267.0, 373.0, 6045.0, 6047.0, 6048.0, 7126.0, 7319.0, 7320.0, 7322.0, 7325.0, 7332.0, 7334.0, 7428.0, 8315.0, 8452.0, 9040.0, 9246.0, 9978.0, 10155.0, 10273.0, 23014.0, 23291.0, 25898.0, 26001.0, 26190.0, 26268.0, 27252.0, 27338.0, 29089.0, 51255.0, 51529.0, 54926.0, 55128.0, 57154.0, 57534.0, 64320.0, 64326.0, 79594.0, 79596.0, 140691.0, 378884.0 
GO:1990948 MF 2.93e-06  5/2235     5/28555 D05 ubiquitin ligase inhibitor activity      6125.0, 6135.0, 6201.0, 9349.0, 26271.0 
GO:0042803 MF 3.13e-06 89/2235   659/28555 D04 protein homodimerization activity        51.0, 118.0, 598.0, 599.0, 1012.0, 1050.0, 1633.0, 1647.0, 1649.0, 1803.0, 1894.0, 2023.0, 2717.0, 2947.0, 2958.0, 2992.0, 3326.0, 3735.0, 4085.0, 4247.0, 5018.0, 5191.0, 5524.0, 5631.0, 5634.0, 5660.0, 5713.0, 5723.0, 6281.0, 6284.0, 6301.0, 6419.0, 6631.0, 6643.0, 6945.0, 7167.0, 7251.0, 7295.0, 7391.0, 7727.0, 8460.0, 8799.0, 8815.0, 9491.0, 9513.0, 10016.0, 10273.0, 10399.0, 10591.0, 10670.0, 10856.0, 10961.0, 11051.0, 11267.0, 11315.0, 11331.0, 23171.0, 25898.0, 25974.0, 26258.0, 26519.0, 26520.0, 27101.0, 27102.0, 29959.0, 51304.0, 54033.0, 54994.0, 55128.0, 55149.0, 55157.0, 56267.0, 57393.0, 64858.0, 79017.0, 79717.0, 79876.0, 80273.0, 83930.0, 84058.0, 84313.0, 90417.0, 93974.0, 116092.0, 128866.0, 134266.0, 150684.0, 493856.0, 729920.0 
GO:0016887 MF 3.17e-06 38/2235   219/28555 D07 ATPase activity                          22.0, 23.0, 439.0, 498.0, 506.0, 509.0, 514.0, 617.0, 1861.0, 1974.0, 2071.0, 3305.0, 3312.0, 3313.0, 3835.0, 5217.0, 5524.0, 5700.0, 5701.0, 5702.0, 5704.0, 5705.0, 5706.0, 7415.0, 8449.0, 8607.0, 9296.0, 9550.0, 9861.0, 10061.0, 10694.0, 10856.0, 27183.0, 51182.0, 64222.0, 80007.0, 122402.0, 102157402.0 
GO:0003723 MF 3.57e-06 401/2235  1384/28555 D04 RNA binding                              23.0, 118.0, 292.0, 310.0, 328.0, 498.0, 509.0, 689.0, 908.0, 1476.0, 1477.0, 1478.0, 1653.0, 1656.0, 1728.0, 1854.0, 1915.0, 1965.0, 1974.0, 1975.0, 1977.0, 1983.0, 1984.0, 2023.0, 2079.0, 2091.0, 2107.0, 2197.0, 2224.0, 2287.0, 2288.0, 2483.0, 2547.0, 2885.0, 2961.0, 3005.0, 3008.0, 3028.0, 3069.0, 3149.0, 3178.0, 3182.0, 3188.0, 3190.0, 3191.0, 3276.0, 3312.0, 3313.0, 3326.0, 3434.0, 3608.0, 3646.0, 3837.0, 3838.0, 3921.0, 4048.0, 4076.0, 4116.0, 4236.0, 4736.0, 4809.0, 4830.0, 4841.0, 5036.0, 5037.0, 5093.0, 5303.0, 5431.0, 5478.0, 5682.0, 5687.0, 5700.0, 5710.0, 5901.0, 5931.0, 5935.0, 6100.0, 6122.0, 6124.0, 6125.0, 6128.0, 6129.0, 6130.0, 6132.0, 6133.0, 6134.0, 6135.0, 6136.0, 6137.0, 6138.0, 6139.0, 6141.0, 6142.0, 6143.0, 6144.0, 6146.0, 6147.0, 6152.0, 6155.0, 6156.0, 6157.0, 6159.0, 6160.0, 6161.0, 6164.0, 6165.0, 6167.0, 6168.0, 6169.0, 6170.0, 6171.0, 6183.0, 6187.0, 6188.0, 6189.0, 6191.0, 6192.0, 6193.0, 6201.0, 6202.0, 6203.0, 6204.0, 6205.0, 6206.0, 6207.0, 6208.0, 6217.0, 6218.0, 6222.0, 6223.0, 6224.0, 6227.0, 6228.0, 6229.0, 6230.0, 6231.0, 6232.0, 6233.0, 6301.0, 6427.0, 6432.0, 6613.0, 6626.0, 6628.0, 6631.0, 6632.0, 6633.0, 6634.0, 6635.0, 6636.0, 6637.0, 6727.0, 6728.0, 6731.0, 6733.0, 6741.0, 6742.0, 6749.0, 6780.0, 6902.0, 6950.0, 7114.0, 7178.0, 7203.0, 7257.0, 7284.0, 7295.0, 7316.0, 7332.0, 7334.0, 7341.0, 7415.0, 7458.0, 7528.0, 7531.0, 7818.0, 7873.0, 7884.0, 8187.0, 8294.0, 8359.0, 8360.0, 8361.0, 8362.0, 8363.0, 8364.0, 8365.0, 8366.0, 8367.0, 8402.0, 8449.0, 8539.0, 8634.0, 8662.0, 8664.0, 8666.0, 8667.0, 8668.0, 8683.0, 8721.0, 8802.0, 9045.0, 9100.0, 9136.0, 9221.0, 9238.0, 9277.0, 9343.0, 9349.0, 9513.0, 9733.0, 9775.0, 10102.0, 10128.0, 10155.0, 10189.0, 10209.0, 10248.0, 10270.0, 10289.0, 10360.0, 10399.0, 10412.0, 10438.0, 10528.0, 10539.0, 10556.0, 10575.0, 10605.0, 10656.0, 10813.0, 10923.0, 10929.0, 10946.0, 10949.0, 10952.0, 10963.0, 10969.0, 10992.0, 11051.0, 11097.0, 11171.0, 11193.0, 11198.0, 11222.0, 11224.0, 11325.0, 11333.0, 11344.0, 22827.0, 22828.0, 22916.0, 23016.0, 23019.0, 23193.0, 23196.0, 23369.0, 23404.0, 23435.0, 23481.0, 23521.0, 23560.0, 23608.0, 23609.0, 23658.0, 24148.0, 25804.0, 25821.0, 25873.0, 26017.0, 26156.0, 26284.0, 26354.0, 26574.0, 26608.0, 26995.0, 27044.0, 27079.0, 27257.0, 27258.0, 28998.0, 29088.0, 29093.0, 29105.0, 29777.0, 30836.0, 51069.0, 51081.0, 51096.0, 51118.0, 51121.0, 51143.0, 51154.0, 51187.0, 51250.0, 51253.0, 51264.0, 51386.0, 51388.0, 51441.0, 51491.0, 51503.0, 51538.0, 51605.0, 51637.0, 51649.0, 51663.0, 51690.0, 51692.0, 51729.0, 51808.0, 54148.0, 54433.0, 54460.0, 54555.0, 54890.0, 54913.0, 54915.0, 54931.0, 55052.0, 55110.0, 55135.0, 55147.0, 55149.0, 55178.0, 55272.0, 55379.0, 55505.0, 55623.0, 55651.0, 55720.0, 55794.0, 55854.0, 55920.0, 56267.0, 56647.0, 56902.0, 56915.0, 57050.0, 57142.0, 57470.0, 60488.0, 60528.0, 64216.0, 64928.0, 64949.0, 64960.0, 64963.0, 64965.0, 64976.0, 64983.0, 65003.0, 65005.0, 65008.0, 65080.0, 79009.0, 79033.0, 79072.0, 79590.0, 79753.0, 80135.0, 80145.0, 81892.0, 83443.0, 83480.0, 83640.0, 84154.0, 84186.0, 84273.0, 84284.0, 84305.0, 84311.0, 84319.0, 84545.0, 84549.0, 84844.0, 84881.0, 85364.0, 88745.0, 90441.0, 92400.0, 92906.0, 114034.0, 114049.0, 116541.0, 118487.0, 122402.0, 124995.0, 127933.0, 138716.0, 142940.0, 148423.0, 150590.0, 165904.0, 219927.0, 220988.0, 246243.0, 285855.0, 493856.0, 553115.0, 100129128.0 
GO:0003677 MF 3.57e-06 134/2235   898/28555 D04 DNA binding                              328.0, 351.0, 1050.0, 1054.0, 1108.0, 1389.0, 1649.0, 1653.0, 1869.0, 2067.0, 2071.0, 2119.0, 2237.0, 2547.0, 2961.0, 2971.0, 3012.0, 3015.0, 3017.0, 3190.0, 3608.0, 3835.0, 4172.0, 4291.0, 4666.0, 5134.0, 5303.0, 5425.0, 5431.0, 5432.0, 5439.0, 5440.0, 5441.0, 5889.0, 6047.0, 6128.0, 6129.0, 6188.0, 6232.0, 6419.0, 6648.0, 6749.0, 6871.0, 6880.0, 6881.0, 6944.0, 6945.0, 7251.0, 7257.0, 7270.0, 7494.0, 7528.0, 7678.0, 8187.0, 8294.0, 8330.0, 8334.0, 8339.0, 8341.0, 8342.0, 8343.0, 8344.0, 8347.0, 8350.0, 8359.0, 8360.0, 8361.0, 8362.0, 8363.0, 8364.0, 8365.0, 8366.0, 8367.0, 8721.0, 8815.0, 8970.0, 9131.0, 9141.0, 9202.0, 9221.0, 9278.0, 9533.0, 10011.0, 10038.0, 10084.0, 10113.0, 10155.0, 10438.0, 10589.0, 10943.0, 11073.0, 22827.0, 22850.0, 23014.0, 23522.0, 23583.0, 26073.0, 26994.0, 27301.0, 29068.0, 29777.0, 51042.0, 51230.0, 51663.0, 55506.0, 55766.0, 56655.0, 56906.0, 57215.0, 64425.0, 79035.0, 79728.0, 81789.0, 84172.0, 84525.0, 84656.0, 84844.0, 85236.0, 90326.0, 91442.0, 92675.0, 92806.0, 92815.0, 94239.0, 112495.0, 116092.0, 118472.0, 129787.0, 144108.0, 153527.0, 166815.0, 171392.0, 201254.0, 378708.0 
GO:0005525 MF 3.64e-06 57/2235   372/28555 D08 GTP binding                              318.0, 373.0, 378.0, 400.0, 402.0, 1915.0, 1968.0, 1983.0, 2776.0, 3008.0, 3326.0, 4733.0, 4830.0, 5861.0, 5862.0, 5878.0, 5899.0, 5901.0, 5911.0, 6009.0, 7284.0, 7818.0, 7879.0, 8153.0, 8732.0, 8766.0, 9221.0, 9343.0, 9927.0, 10325.0, 10376.0, 10670.0, 10966.0, 11021.0, 11321.0, 23433.0, 23560.0, 23647.0, 26284.0, 26354.0, 54734.0, 55207.0, 55288.0, 55341.0, 55720.0, 58477.0, 64792.0, 81876.0, 84273.0, 84932.0, 121268.0, 139596.0, 201475.0, 203068.0, 255308.0, 339231.0, 387496.0 
GO:0042802 MF 3.86e-06 184/2235  1460/28555 D03 identical protein binding                36.0, 60.0, 71.0, 98.0, 158.0, 191.0, 211.0, 267.0, 351.0, 373.0, 598.0, 599.0, 833.0, 844.0, 892.0, 1054.0, 1317.0, 1635.0, 1678.0, 1725.0, 1728.0, 1737.0, 1803.0, 1854.0, 1861.0, 1967.0, 2597.0, 2879.0, 2885.0, 2947.0, 3190.0, 3276.0, 3281.0, 3326.0, 3489.0, 3704.0, 3735.0, 3945.0, 4085.0, 4259.0, 4733.0, 4830.0, 4841.0, 4942.0, 5092.0, 5471.0, 5621.0, 5631.0, 5634.0, 5688.0, 5702.0, 5706.0, 5710.0, 5723.0, 5805.0, 5816.0, 5888.0, 5932.0, 6047.0, 6048.0, 6129.0, 6146.0, 6223.0, 6383.0, 6396.0, 6622.0, 6626.0, 6643.0, 6647.0, 6648.0, 6675.0, 6777.0, 6881.0, 6990.0, 7126.0, 7391.0, 7415.0, 7531.0, 7884.0, 8315.0, 8339.0, 8343.0, 8344.0, 8347.0, 8636.0, 8655.0, 8665.0, 8678.0, 8772.0, 8799.0, 8815.0, 9453.0, 9513.0, 10007.0, 10016.0, 10133.0, 10204.0, 10419.0, 10539.0, 10540.0, 10574.0, 10589.0, 10591.0, 10656.0, 10682.0, 10856.0, 10923.0, 10935.0, 10982.0, 11051.0, 11073.0, 11161.0, 11315.0, 11331.0, 22827.0, 23204.0, 23208.0, 23219.0, 23435.0, 23468.0, 23474.0, 23534.0, 23647.0, 25798.0, 25814.0, 25874.0, 26258.0, 27018.0, 27072.0, 27351.0, 27429.0, 29979.0, 51024.0, 51094.0, 51278.0, 51538.0, 51637.0, 53339.0, 54069.0, 54471.0, 54585.0, 54749.0, 54931.0, 55128.0, 55135.0, 55149.0, 55178.0, 55297.0, 55617.0, 55845.0, 57407.0, 57460.0, 57621.0, 59349.0, 60491.0, 60673.0, 64168.0, 64841.0, 79077.0, 79078.0, 79594.0, 79607.0, 79717.0, 80007.0, 80273.0, 80308.0, 81853.0, 91283.0, 91703.0, 93974.0, 112483.0, 114932.0, 123811.0, 128866.0, 130951.0, 140735.0, 150274.0, 150684.0, 197407.0, 256281.0, 282679.0, 285148.0, 285362.0, 553115.0 
GO:0004526 MF 4.44e-06  7/2235    11/28555 D08 ribonuclease P activity                  10248.0, 10556.0, 10557.0, 10775.0, 10799.0, 51367.0, 54913.0 
GO:0005515 MF 9.60e-06 1693/2235 12369/28555 D02 protein binding                          14.0, 22.0, 23.0, 39.0, 52.0, 60.0, 71.0, 92.0, 98.0, 118.0, 191.0, 211.0, 231.0, 267.0, 292.0, 310.0, 313.0, 318.0, 322.0, 324.0, 328.0, 351.0, 353.0, 373.0, 378.0, 402.0, 439.0, 475.0, 481.0, 498.0, 506.0, 509.0, 514.0, 515.0, 516.0, 517.0, 521.0, 522.0, 529.0, 533.0, 539.0, 573.0, 593.0, 598.0, 599.0, 617.0, 631.0, 637.0, 644.0, 645.0, 662.0, 689.0, 708.0, 740.0, 757.0, 805.0, 819.0, 826.0, 830.0, 832.0, 833.0, 844.0, 874.0, 885.0, 892.0, 908.0, 944.0, 966.0, 996.0, 1012.0, 1033.0, 1050.0, 1054.0, 1072.0, 1108.0, 1140.0, 1164.0, 1173.0, 1175.0, 1211.0, 1314.0, 1327.0, 1329.0, 1337.0, 1345.0, 1346.0, 1347.0, 1349.0, 1350.0, 1351.0, 1353.0, 1386.0, 1389.0, 1477.0, 1478.0, 1496.0, 1537.0, 1635.0, 1647.0, 1649.0, 1650.0, 1653.0, 1656.0, 1678.0, 1725.0, 1728.0, 1737.0, 1802.0, 1803.0, 1810.0, 1845.0, 1848.0, 1854.0, 1861.0, 1869.0, 1891.0, 1892.0, 1894.0, 1915.0, 1933.0, 1965.0, 1967.0, 1968.0, 1974.0, 1975.0, 1977.0, 1983.0, 1984.0, 2010.0, 2021.0, 2023.0, 2029.0, 2067.0, 2071.0, 2079.0, 2091.0, 2107.0, 2108.0, 2109.0, 2119.0, 2132.0, 2157.0, 2224.0, 2237.0, 2271.0, 2286.0, 2287.0, 2288.0, 2483.0, 2517.0, 2547.0, 2597.0, 2631.0, 2644.0, 2647.0, 2717.0, 2739.0, 2745.0, 2776.0, 2787.0, 2790.0, 2879.0, 2885.0, 2947.0, 2958.0, 2959.0, 2960.0, 2961.0, 2992.0, 3005.0, 3008.0, 3012.0, 3015.0, 3017.0, 3028.0, 3029.0, 3052.0, 3069.0, 3094.0, 3149.0, 3163.0, 3178.0, 3182.0, 3188.0, 3190.0, 3191.0, 3276.0, 3281.0, 3301.0, 3305.0, 3308.0, 3312.0, 3313.0, 3326.0, 3357.0, 3434.0, 3476.0, 3479.0, 3489.0, 3598.0, 3608.0, 3646.0, 3692.0, 3735.0, 3741.0, 3832.0, 3835.0, 3837.0, 3838.0, 3840.0, 3852.0, 3858.0, 3861.0, 3872.0, 3921.0, 3945.0, 4005.0, 4048.0, 4074.0, 4076.0, 4085.0, 4116.0, 4172.0, 4189.0, 4201.0, 4208.0, 4236.0, 4238.0, 4254.0, 4259.0, 4291.0, 4360.0, 4521.0, 4677.0, 4682.0, 4692.0, 4696.0, 4697.0, 4698.0, 4702.0, 4706.0, 4711.0, 4712.0, 4713.0, 4715.0, 4716.0, 4720.0, 4722.0, 4724.0, 4725.0, 4733.0, 4736.0, 4738.0, 4758.0, 4779.0, 4809.0, 4830.0, 4841.0, 4942.0, 4946.0, 4947.0, 5001.0, 5018.0, 5036.0, 5037.0, 5092.0, 5093.0, 5095.0, 5110.0, 5134.0, 5147.0, 5162.0, 5184.0, 5188.0, 5191.0, 5201.0, 5202.0, 5203.0, 5204.0, 5217.0, 5223.0, 5230.0, 5245.0, 5257.0, 5303.0, 5412.0, 5423.0, 5425.0, 5431.0, 5432.0, 5438.0, 5439.0, 5440.0, 5441.0, 5478.0, 5481.0, 5496.0, 5500.0, 5504.0, 5524.0, 5538.0, 5567.0, 5571.0, 5597.0, 5621.0, 5631.0, 5634.0, 5660.0, 5682.0, 5684.0, 5685.0, 5686.0, 5687.0, 5688.0, 5689.0, 5690.0, 5691.0, 5692.0, 5693.0, 5694.0, 5695.0, 5700.0, 5701.0, 5702.0, 5704.0, 5705.0, 5706.0, 5707.0, 5708.0, 5709.0, 5710.0, 5711.0, 5713.0, 5714.0, 5764.0, 5786.0, 5795.0, 5805.0, 5824.0, 5827.0, 5830.0, 5859.0, 5861.0, 5862.0, 5877.0, 5878.0, 5886.0, 5887.0, 5888.0, 5889.0, 5899.0, 5901.0, 5902.0, 5910.0, 5911.0, 5917.0, 5931.0, 5932.0, 5935.0, 5947.0, 5955.0, 5982.0, 5984.0, 5997.0, 6003.0, 6009.0, 6015.0, 6045.0, 6047.0, 6048.0, 6100.0, 6117.0, 6118.0, 6119.0, 6122.0, 6124.0, 6125.0, 6128.0, 6129.0, 6130.0, 6132.0, 6133.0, 6134.0, 6135.0, 6136.0, 6137.0, 6138.0, 6139.0, 6141.0, 6142.0, 6143.0, 6144.0, 6146.0, 6147.0, 6152.0, 6155.0, 6156.0, 6157.0, 6160.0, 6164.0, 6165.0, 6166.0, 6168.0, 6169.0, 6171.0, 6181.0, 6183.0, 6185.0, 6187.0, 6188.0, 6189.0, 6191.0, 6192.0, 6193.0, 6201.0, 6202.0, 6203.0, 6204.0, 6205.0, 6206.0, 6207.0, 6208.0, 6217.0, 6222.0, 6223.0, 6224.0, 6227.0, 6228.0, 6230.0, 6231.0, 6232.0, 6233.0, 6257.0, 6281.0, 6284.0, 6301.0, 6341.0, 6383.0, 6389.0, 6390.0, 6391.0, 6392.0, 6396.0, 6399.0, 6419.0, 6427.0, 6432.0, 6500.0, 6588.0, 6612.0, 6613.0, 6622.0, 6626.0, 6628.0, 6629.0, 6631.0, 6632.0, 6633.0, 6634.0, 6635.0, 6636.0, 6637.0, 6643.0, 6647.0, 6648.0, 6727.0, 6728.0, 6731.0, 6733.0, 6741.0, 6742.0, 6746.0, 6749.0, 6777.0, 6780.0, 6790.0, 6811.0, 6827.0, 6834.0, 6871.0, 6880.0, 6881.0, 6882.0, 6902.0, 6903.0, 6921.0, 6923.0, 6944.0, 6945.0, 6950.0, 6990.0, 6992.0, 7001.0, 7114.0, 7126.0, 7167.0, 7170.0, 7178.0, 7203.0, 7251.0, 7257.0, 7265.0, 7268.0, 7270.0, 7284.0, 7295.0, 7296.0, 7311.0, 7314.0, 7316.0, 7319.0, 7320.0, 7322.0, 7325.0, 7332.0, 7334.0, 7341.0, 7347.0, 7381.0, 7384.0, 7385.0, 7386.0, 7388.0, 7389.0, 7391.0, 7415.0, 7417.0, 7419.0, 7428.0, 7432.0, 7443.0, 7458.0, 7494.0, 7528.0, 7531.0, 7549.0, 7564.0, 7580.0, 7678.0, 7733.0, 7737.0, 7818.0, 7873.0, 7879.0, 7884.0, 7918.0, 7920.0, 7923.0, 7965.0, 8050.0, 8078.0, 8089.0, 8153.0, 8187.0, 8195.0, 8204.0, 8266.0, 8270.0, 8294.0, 8315.0, 8330.0, 8334.0, 8339.0, 8343.0, 8344.0, 8347.0, 8350.0, 8359.0, 8360.0, 8361.0, 8362.0, 8363.0, 8364.0, 8365.0, 8366.0, 8367.0, 8402.0, 8405.0, 8409.0, 8445.0, 8449.0, 8452.0, 8487.0, 8505.0, 8528.0, 8533.0, 8539.0, 8543.0, 8548.0, 8562.0, 8573.0, 8576.0, 8607.0, 8624.0, 8636.0, 8649.0, 8655.0, 8662.0, 8664.0, 8665.0, 8666.0, 8667.0, 8668.0, 8674.0, 8678.0, 8683.0, 8721.0, 8724.0, 8732.0, 8766.0, 8772.0, 8774.0, 8799.0, 8802.0, 8803.0, 8813.0, 8815.0, 8834.0, 8836.0, 8882.0, 8887.0, 8891.0, 8893.0, 8896.0, 8970.0, 9040.0, 9045.0, 9049.0, 9070.0, 9087.0, 9100.0, 9107.0, 9128.0, 9131.0, 9136.0, 9141.0, 9168.0, 9181.0, 9202.0, 9218.0, 9221.0, 9232.0, 9238.0, 9246.0, 9266.0, 9278.0, 9296.0, 9308.0, 9326.0, 9343.0, 9349.0, 9377.0, 9391.0, 9404.0, 9412.0, 9425.0, 9442.0, 9443.0, 9446.0, 9452.0, 9453.0, 9467.0, 9474.0, 9482.0, 9491.0, 9513.0, 9521.0, 9526.0, 9529.0, 9533.0, 9538.0, 9550.0, 9552.0, 9559.0, 9587.0, 9604.0, 9616.0, 9631.0, 9643.0, 9646.0, 9715.0, 9733.0, 9744.0, 9761.0, 9775.0, 9784.0, 9793.0, 9836.0, 9861.0, 9878.0, 9927.0, 9978.0, 10000.0, 10005.0, 10006.0, 10007.0, 10010.0, 10011.0, 10016.0, 10023.0, 10038.0, 10048.0, 10054.0, 10055.0, 10063.0, 10069.0, 10073.0, 10078.0, 10084.0, 10093.0, 10094.0, 10096.0, 10102.0, 10113.0, 10120.0, 10121.0, 10127.0, 10128.0, 10130.0, 10133.0, 10155.0, 10159.0, 10189.0, 10204.0, 10209.0, 10211.0, 10213.0, 10228.0, 10229.0, 10237.0, 10244.0, 10245.0, 10248.0, 10270.0, 10273.0, 10280.0, 10286.0, 10289.0, 10302.0, 10325.0, 10327.0, 10328.0, 10360.0, 10376.0, 10399.0, 10408.0, 10419.0, 10421.0, 10424.0, 10430.0, 10434.0, 10438.0, 10445.0, 10455.0, 10456.0, 10459.0, 10465.0, 10467.0, 10471.0, 10473.0, 10476.0, 10480.0, 10488.0, 10490.0, 10493.0, 10524.0, 10528.0, 10539.0, 10540.0, 10542.0, 10550.0, 10556.0, 10557.0, 10569.0, 10574.0, 10575.0, 10576.0, 10589.0, 10591.0, 10598.0, 10605.0, 10621.0, 10623.0, 10632.0, 10641.0, 10651.0, 10654.0, 10656.0, 10670.0, 10682.0, 10694.0, 10713.0, 10726.0, 10730.0, 10775.0, 10800.0, 10813.0, 10856.0, 10907.0, 10920.0, 10923.0, 10929.0, 10933.0, 10935.0, 10943.0, 10946.0, 10952.0, 10956.0, 10957.0, 10960.0, 10961.0, 10963.0, 10965.0, 10966.0, 10969.0, 10978.0, 10982.0, 10983.0, 10992.0, 10994.0, 10998.0, 11010.0, 11021.0, 11034.0, 11051.0, 11068.0, 11073.0, 11080.0, 11097.0, 11101.0, 11130.0, 11143.0, 11152.0, 11161.0, 11163.0, 11171.0, 11193.0, 11198.0, 11258.0, 11266.0, 11267.0, 11315.0, 11321.0, 11325.0, 11331.0, 11333.0, 11334.0, 11344.0, 11345.0, 22820.0, 22822.0, 22826.0, 22827.0, 22828.0, 22845.0, 22850.0, 22861.0, 22891.0, 22916.0, 22921.0, 22948.0, 22950.0, 23016.0, 23019.0, 23032.0, 23107.0, 23142.0, 23172.0, 23193.0, 23203.0, 23204.0, 23208.0, 23219.0, 23233.0, 23291.0, 23300.0, 23369.0, 23404.0, 23409.0, 23433.0, 23435.0, 23468.0, 23474.0, 23479.0, 23480.0, 23481.0, 23522.0, 23534.0, 23560.0, 23568.0, 23582.0, 23583.0, 23585.0, 23587.0, 23588.0, 23589.0, 23608.0, 23609.0, 23647.0, 23658.0, 23660.0, 23741.0, 23753.0, 23787.0, 23788.0, 24140.0, 24144.0, 24148.0, 25782.0, 25798.0, 25804.0, 25814.0, 25824.0, 25828.0, 25831.0, 25843.0, 25844.0, 25847.0, 25855.0, 25874.0, 25875.0, 25880.0, 25898.0, 25901.0, 25906.0, 25911.0, 25927.0, 25974.0, 26001.0, 26003.0, 26007.0, 26017.0, 26073.0, 26094.0, 26100.0, 26123.0, 26128.0, 26190.0, 26229.0, 26258.0, 26268.0, 26270.0, 26271.0, 26284.0, 26354.0, 26519.0, 26520.0, 26574.0, 26578.0, 26580.0, 26821.0, 26953.0, 26994.0, 26996.0, 27018.0, 27044.0, 27069.0, 27072.0, 27095.0, 27097.0, 27101.0, 27102.0, 27166.0, 27183.0, 27243.0, 27247.0, 27248.0, 27249.0, 27252.0, 27253.0, 27257.0, 27258.0, 27297.0, 27301.0, 27335.0, 27338.0, 27346.0, 27351.0, 27429.0, 27430.0, 28956.0, 28958.0, 28972.0, 28973.0, 28978.0, 28985.0, 28986.0, 28989.0, 28998.0, 29068.0, 29074.0, 29081.0, 29085.0, 29086.0, 29088.0, 29089.0, 29090.0, 29097.0, 29099.0, 29100.0, 29101.0, 29105.0, 29107.0, 29126.0, 29777.0, 29901.0, 29916.0, 29934.0, 29937.0, 29959.0, 29979.0, 29982.0, 30011.0, 30834.0, 30836.0, 30849.0, 30968.0, 50813.0, 51001.0, 51003.0, 51016.0, 51019.0, 51020.0, 51021.0, 51022.0, 51024.0, 51027.0, 51035.0, 51042.0, 51060.0, 51094.0, 51103.0, 51118.0, 51121.0, 51124.0, 51126.0, 51138.0, 51142.0, 51143.0, 51147.0, 51154.0, 51182.0, 51187.0, 51188.0, 51193.0, 51204.0, 51218.0, 51230.0, 51234.0, 51241.0, 51248.0, 51249.0, 51250.0, 51255.0, 51256.0, 51258.0, 51264.0, 51271.0, 51278.0, 51283.0, 51292.0, 51307.0, 51319.0, 51324.0, 51367.0, 51368.0, 51371.0, 51373.0, 51386.0, 51388.0, 51389.0, 51398.0, 51399.0, 51441.0, 51449.0, 51451.0, 51465.0, 51499.0, 51501.0, 51503.0, 51504.0, 51506.0, 51510.0, 51527.0, 51529.0, 51530.0, 51534.0, 51538.0, 51550.0, 51566.0, 51567.0, 51573.0, 51596.0, 51603.0, 51605.0, 51614.0, 51637.0, 51645.0, 51646.0, 51647.0, 51649.0, 51659.0, 51660.0, 51663.0, 51665.0, 51668.0, 51669.0, 51690.0, 51692.0, 51693.0, 51699.0, 51701.0, 51706.0, 51719.0, 51728.0, 51729.0, 51759.0, 51763.0, 51808.0, 53339.0, 53340.0, 53343.0, 53938.0, 54033.0, 54069.0, 54107.0, 54205.0, 54331.0, 54344.0, 54386.0, 54432.0, 54433.0, 54458.0, 54471.0, 54521.0, 54539.0, 54543.0, 54555.0, 54585.0, 54602.0, 54663.0, 54732.0, 54734.0, 54749.0, 54765.0, 54780.0, 54797.0, 54834.0, 54840.0, 54870.0, 54886.0, 54902.0, 54913.0, 54915.0, 54926.0, 54927.0, 54931.0, 54935.0, 54936.0, 54939.0, 54940.0, 54942.0, 54951.0, 54955.0, 54968.0, 54969.0, 54980.0, 54981.0, 54987.0, 54994.0, 55003.0, 55004.0, 55005.0, 55011.0, 55017.0, 55039.0, 55052.0, 55055.0, 55108.0, 55109.0, 55110.0, 55117.0, 55128.0, 55135.0, 55140.0, 55146.0, 55147.0, 55149.0, 55152.0, 55156.0, 55157.0, 55170.0, 55172.0, 55175.0, 55178.0, 55181.0, 55197.0, 55204.0, 55207.0, 55239.0, 55246.0, 55255.0, 55266.0, 55270.0, 55272.0, 55288.0, 55323.0, 55325.0, 55330.0, 55352.0, 55379.0, 55486.0, 55505.0, 55506.0, 55623.0, 55624.0, 55651.0, 55664.0, 55686.0, 55693.0, 55720.0, 55737.0, 55739.0, 55754.0, 55791.0, 55823.0, 55831.0, 55837.0, 55845.0, 55850.0, 55854.0, 55856.0, 55860.0, 55863.0, 55897.0, 55920.0, 55967.0, 55969.0, 56005.0, 56160.0, 56259.0, 56271.0, 56521.0, 56616.0, 56647.0, 56655.0, 56670.0, 56672.0, 56851.0, 56902.0, 56906.0, 56910.0, 56915.0, 56925.0, 56942.0, 56943.0, 56993.0, 57002.0, 57019.0, 57050.0, 57129.0, 57136.0, 57142.0, 57154.0, 57162.0, 57179.0, 57213.0, 57215.0, 57325.0, 57393.0, 57407.0, 57460.0, 57470.0, 57511.0, 57533.0, 57534.0, 57621.0, 57630.0, 57693.0, 58485.0, 58497.0, 58505.0, 59286.0, 59349.0, 60314.0, 60370.0, 60491.0, 60592.0, 60626.0, 60673.0, 63875.0, 63877.0, 63905.0, 63906.0, 63916.0, 63932.0, 63943.0, 64110.0, 64145.0, 64149.0, 64168.0, 64320.0, 64326.0, 64343.0, 64425.0, 64429.0, 64601.0, 64689.0, 64776.0, 64801.0, 64841.0, 64844.0, 64858.0, 64860.0, 64946.0, 64963.0, 64965.0, 64976.0, 64979.0, 64983.0, 65003.0, 65005.0, 65008.0, 65018.0, 65080.0, 65082.0, 65260.0, 65991.0, 78988.0, 79004.0, 79005.0, 79022.0, 79031.0, 79035.0, 79053.0, 79072.0, 79077.0, 79078.0, 79089.0, 79090.0, 79135.0, 79140.0, 79142.0, 79177.0, 79568.0, 79594.0, 79596.0, 79607.0, 79622.0, 79658.0, 79673.0, 79693.0, 79714.0, 79719.0, 79723.0, 79728.0, 79745.0, 79752.0, 79753.0, 79754.0, 79760.0, 79770.0, 79794.0, 79833.0, 79876.0, 79921.0, 79980.0, 79991.0, 80006.0, 80007.0, 80011.0, 80013.0, 80135.0, 80145.0, 80196.0, 80218.0, 80273.0, 80308.0, 80344.0, 80349.0, 80776.0, 80777.0, 80789.0, 80818.0, 81037.0, 81555.0, 81572.0, 81671.0, 81853.0, 81873.0, 81876.0, 81892.0, 81929.0, 83442.0, 83443.0, 83460.0, 83640.0, 83658.0, 83692.0, 83695.0, 83732.0, 83877.0, 83930.0, 83939.0, 83988.0, 84154.0, 84172.0, 84186.0, 84193.0, 84246.0, 84259.0, 84262.0, 84273.0, 84279.0, 84285.0, 84299.0, 84305.0, 84306.0, 84311.0, 84312.0, 84313.0, 84314.0, 84316.0, 84317.0, 84319.0, 84336.0, 84337.0, 84418.0, 84518.0, 84520.0, 84522.0, 84525.0, 84545.0, 84549.0, 84656.0, 84688.0, 84707.0, 84709.0, 84759.0, 84792.0, 84816.0, 84817.0, 84844.0, 84881.0, 84923.0, 84932.0, 84967.0, 84975.0, 84987.0, 84993.0, 84996.0, 85014.0, 85015.0, 85025.0, 85236.0, 85364.0, 90121.0, 90326.0, 90407.0, 90411.0, 90417.0, 90441.0, 90480.0, 90637.0, 90809.0, 90843.0, 90956.0, 91137.0, 91283.0, 91368.0, 91392.0, 91408.0, 91442.0, 91445.0, 91603.0, 91687.0, 91689.0, 91703.0, 91750.0, 91782.0, 91893.0, 91942.0, 91966.0, 92002.0, 92610.0, 92703.0, 92815.0, 92856.0, 92906.0, 93474.0, 93487.0, 93621.0, 93973.0, 93974.0, 94005.0, 94103.0, 94107.0, 95681.0, 103910.0, 112483.0, 112495.0, 112752.0, 112950.0, 112970.0, 113246.0, 114034.0, 114049.0, 114625.0, 114926.0, 114932.0, 115106.0, 115416.0, 116092.0, 116138.0, 116150.0, 116151.0, 116224.0, 116228.0, 116541.0, 116832.0, 118472.0, 118487.0, 119504.0, 119710.0, 121268.0, 121457.0, 121642.0, 122509.0, 122961.0, 123228.0, 123811.0, 124446.0, 124512.0, 124801.0, 124808.0, 124936.0, 124995.0, 125150.0, 125875.0, 125988.0, 126328.0, 126382.0, 126823.0, 127253.0, 127544.0, 127933.0, 128240.0, 128486.0, 128637.0, 128866.0, 128977.0, 130617.0, 130827.0, 130951.0, 131118.0, 131474.0, 131965.0, 132321.0, 133015.0, 134510.0, 135154.0, 138162.0, 138716.0, 139324.0, 139341.0, 139596.0, 140460.0, 140461.0, 140465.0, 140578.0, 140691.0, 140735.0, 140823.0, 145773.0, 145788.0, 148266.0, 148304.0, 149371.0, 149420.0, 149840.0, 149951.0, 150274.0, 150590.0, 150678.0, 150684.0, 151194.0, 151903.0, 151963.0, 152006.0, 152217.0, 153527.0, 154807.0, 158293.0, 158866.0, 161742.0, 162239.0, 163126.0, 165904.0, 167555.0, 170082.0, 170622.0, 171392.0, 196483.0, 197407.0, 200558.0, 200728.0, 200933.0, 201161.0, 201254.0, 201475.0, 201562.0, 203068.0, 203245.0, 203260.0, 205564.0, 219333.0, 219402.0, 219541.0, 219738.0, 220988.0, 221120.0, 221656.0, 221786.0, 222698.0, 246243.0, 252839.0, 252969.0, 253512.0, 253635.0, 253935.0, 255758.0, 255919.0, 256281.0, 258010.0, 259232.0, 261726.0, 282991.0, 283237.0, 283807.0, 284307.0, 285315.0, 285521.0, 285855.0, 339231.0, 339287.0, 339448.0, 339804.0, 340542.0, 340543.0, 345557.0, 345757.0, 346673.0, 374659.0, 374882.0, 374969.0, 375757.0, 378708.0, 378884.0, 386618.0, 387496.0, 387923.0, 388695.0, 388962.0, 389119.0, 389203.0, 389541.0, 391356.0, 399888.0, 400120.0, 401494.0, 403313.0, 404672.0, 414062.0, 440574.0, 441168.0, 441518.0, 474343.0, 493856.0, 550643.0, 552889.0, 553115.0, 613212.0, 644096.0, 728492.0, 728568.0, 729515.0, 729967.0, 729991.0, 100128731.0, 100287932.0, 102157402.0, 107080638.0, 112441434.0 
GO:0003924 MF 1.21e-05 48/2235   318/28555 D07 GTPase activity                          373.0, 378.0, 400.0, 402.0, 1915.0, 1968.0, 2776.0, 2787.0, 2790.0, 4521.0, 4733.0, 5861.0, 5862.0, 5878.0, 5899.0, 5901.0, 5911.0, 5997.0, 6003.0, 6009.0, 6903.0, 7284.0, 7879.0, 8153.0, 8766.0, 9343.0, 9927.0, 10325.0, 10376.0, 10670.0, 10966.0, 11021.0, 11321.0, 23433.0, 23560.0, 54734.0, 55207.0, 55288.0, 55341.0, 55720.0, 64792.0, 81876.0, 84932.0, 121268.0, 201475.0, 203068.0, 255308.0, 387496.0 
GO:0070181 MF 1.56e-05  6/2235     9/28555 D06 small ribosomal subunit rRNA binding     6188.0, 6207.0, 6208.0, 51023.0, 55168.0, 64963.0 
GO:0003697 MF 2.05e-05 22/2235   106/28555 D05 single-stranded DNA binding              2067.0, 3178.0, 4172.0, 4830.0, 5093.0, 5886.0, 5887.0, 5888.0, 5932.0, 6117.0, 6118.0, 6119.0, 6419.0, 6742.0, 10128.0, 10623.0, 10923.0, 51567.0, 51729.0, 54840.0, 79035.0, 79991.0 
GO:0051787 MF 2.98e-05 10/2235    28/28555 D03 misfolded protein binding                1861.0, 3305.0, 3312.0, 3313.0, 4189.0, 6388.0, 10273.0, 23753.0, 27098.0, 51182.0 
GO:0061631 MF 3.61e-05 12/2235    40/28555 D05 ubiquitin conjugating enzyme activity    7319.0, 7320.0, 7322.0, 7325.0, 7332.0, 7334.0, 9040.0, 9246.0, 27338.0, 29089.0, 51465.0, 54926.0 
GO:0003906 MF 3.64e-05  6/2235    10/28555 D03 DNA-(apurinic or apyrimidinic site) endonuclease activity 328.0, 5423.0, 6188.0, 27301.0, 200558.0, 252969.0 
GO:1990446 MF 3.74e-05  4/2235     4/28555 D05 U1 snRNP binding                         6626.0, 6628.0, 6632.0, 6633.0 
GO:0036402 MF 3.74e-05  4/2235     4/28555 D08 proteasome-activating ATPase activity    5700.0, 5701.0, 5702.0, 5704.0 
GO:0071208 MF 3.74e-05  4/2235     4/28555 D05 histone pre-mRNA DCP binding             6628.0, 6634.0, 7884.0, 84967.0 
GO:0097177 MF 3.74e-05  4/2235     4/28555 D05 mitochondrial ribosome binding           708.0, 5018.0, 23107.0, 51204.0 
GO:0047485 MF 4.14e-05 21/2235   103/28555 D03 protein N-terminus binding               51.0, 1647.0, 1984.0, 2071.0, 2745.0, 3646.0, 5824.0, 5830.0, 6118.0, 6227.0, 6811.0, 6882.0, 8153.0, 8815.0, 10456.0, 10933.0, 11130.0, 11267.0, 11331.0, 54840.0, 84313.0 
GO:0030515 MF 4.79e-05  8/2235    19/28555 D05 snoRNA binding                           4521.0, 4809.0, 9136.0, 10528.0, 11163.0, 55272.0, 92856.0, 283927.0 
GO:0044390 MF 5.37e-05  5/2235     7/28555 D04 ubiquitin-like protein conjugating enzyme binding 6048.0, 6188.0, 10054.0, 11315.0, 91445.0 
GO:0019899 MF 6.88e-05 50/2235   360/28555 D03 enzyme binding                           351.0, 1977.0, 2947.0, 3276.0, 3312.0, 3837.0, 4830.0, 5037.0, 5095.0, 5134.0, 5191.0, 5245.0, 5423.0, 5830.0, 5888.0, 5982.0, 6118.0, 6187.0, 6188.0, 6301.0, 6634.0, 6648.0, 6881.0, 7114.0, 7332.0, 7341.0, 7391.0, 7428.0, 7531.0, 8330.0, 8548.0, 8655.0, 8815.0, 9761.0, 10048.0, 10093.0, 10273.0, 10399.0, 11315.0, 22861.0, 25814.0, 27430.0, 29934.0, 51596.0, 56259.0, 79005.0, 93974.0, 131965.0, 201562.0, 401494.0 
GO:0015035 MF 7.44e-05  8/2235    20/28555 D05 protein disulfide oxidoreductase activity 7295.0, 7296.0, 10539.0, 25828.0, 51022.0, 51218.0, 83442.0, 131474.0 
GO:0061608 MF 7.44e-05  8/2235    20/28555 D03 nuclear import signal receptor activity  3837.0, 3838.0, 3840.0, 10073.0, 10204.0, 23534.0, 26953.0, 51501.0 
GO:0008097 MF 7.47e-05  6/2235    11/28555 D06 5S rRNA binding                          2971.0, 6122.0, 6125.0, 6135.0, 29074.0, 84154.0 
GO:0051117 MF 8.54e-05 18/2235    85/28555 D04 ATPase binding                           481.0, 529.0, 2091.0, 4809.0, 5824.0, 5899.0, 6588.0, 6880.0, 8607.0, 9550.0, 10856.0, 11345.0, 23753.0, 51035.0, 55011.0, 93974.0, 151194.0, 258010.0 
GO:0019904 MF 9.09e-05 37/2235   242/28555 D03 protein domain specific binding          400.0, 805.0, 1656.0, 2067.0, 3178.0, 3190.0, 3837.0, 4074.0, 4291.0, 6432.0, 6500.0, 7415.0, 8294.0, 8359.0, 8360.0, 8361.0, 8362.0, 8363.0, 8364.0, 8365.0, 8366.0, 8367.0, 8655.0, 8683.0, 9218.0, 9221.0, 10656.0, 22861.0, 23019.0, 23647.0, 27101.0, 27183.0, 27243.0, 55823.0, 55920.0, 63875.0, 203068.0 
GO:0003755 MF 1.09e-04 11/2235    38/28555 D04 peptidyl-prolyl cis-trans isomerase activity 2286.0, 2287.0, 2288.0, 5303.0, 5478.0, 5481.0, 5524.0, 9049.0, 10465.0, 51645.0, 53938.0 
GO:0030544 MF 1.41e-04 11/2235    39/28555 D04 Hsp70 protein binding                    3301.0, 4189.0, 5481.0, 6188.0, 6622.0, 10273.0, 10963.0, 22826.0, 51501.0, 151194.0, 202052.0 
GO:0043021 MF 1.46e-04 10/2235    33/28555 D03 ribonucleoprotein complex binding        9775.0, 9793.0, 10084.0, 10419.0, 10421.0, 10465.0, 23468.0, 23481.0, 24148.0, 127933.0 
GO:0003676 MF 1.47e-04 21/2235   112/28555 D03 nucleic acid binding                     2021.0, 4677.0, 4841.0, 5036.0, 5438.0, 7918.0, 8315.0, 9552.0, 24144.0, 29081.0, 30834.0, 51728.0, 55109.0, 63906.0, 64863.0, 79042.0, 79731.0, 91603.0, 221143.0, 246243.0, 253635.0 
GO:0019003 MF 1.61e-04 16/2235    74/28555 D08 GDP binding                              373.0, 402.0, 5634.0, 5862.0, 5878.0, 5899.0, 5901.0, 5911.0, 6009.0, 7879.0, 11021.0, 51143.0, 54471.0, 55207.0, 121268.0, 201475.0 
GO:0031369 MF 1.64e-04  8/2235    22/28555 D03 translation initiation factor binding    6229.0, 8662.0, 8665.0, 8882.0, 8893.0, 10480.0, 23208.0, 26608.0 
GO:0043024 MF 1.72e-04  7/2235    17/28555 D04 ribosomal small subunit binding          1975.0, 4830.0, 7458.0, 10209.0, 10289.0, 26284.0, 219402.0 
GO:0034513 MF 1.75e-04  4/2235     5/28555 D06 box H/ACA snoRNA binding                 9221.0, 54433.0, 55505.0, 55651.0 
GO:0044388 MF 1.75e-04  4/2235     5/28555 D04 small protein activating enzyme binding  7341.0, 10054.0, 10055.0, 11315.0 
GO:0008270 MF 1.95e-04 93/2235   811/28555 D06 zinc ion binding                         373.0, 644.0, 1108.0, 1635.0, 2739.0, 2959.0, 3837.0, 4048.0, 4351.0, 5438.0, 5440.0, 5441.0, 5877.0, 6045.0, 6047.0, 6048.0, 6232.0, 6235.0, 6257.0, 6284.0, 6419.0, 6432.0, 6622.0, 6631.0, 6647.0, 6827.0, 7549.0, 8078.0, 8315.0, 8882.0, 9181.0, 9202.0, 9616.0, 9978.0, 10155.0, 10270.0, 10493.0, 10569.0, 10713.0, 10946.0, 11143.0, 11193.0, 11266.0, 22921.0, 23032.0, 23087.0, 23409.0, 23660.0, 25898.0, 26001.0, 26519.0, 26520.0, 26521.0, 26994.0, 27301.0, 30834.0, 51042.0, 51529.0, 51530.0, 51538.0, 51663.0, 51728.0, 54765.0, 54969.0, 54987.0, 55128.0, 55148.0, 56624.0, 57215.0, 57534.0, 64145.0, 64844.0, 79723.0, 79752.0, 79876.0, 84186.0, 84816.0, 84844.0, 85015.0, 85364.0, 90441.0, 90637.0, 91603.0, 120526.0, 125150.0, 130617.0, 153527.0, 158866.0, 158880.0, 171392.0, 221656.0, 252969.0, 391712.0 
GO:0031072 MF 2.51e-04 14/2235    62/28555 D03 heat shock protein binding               573.0, 2288.0, 3305.0, 3312.0, 3313.0, 3326.0, 5481.0, 9529.0, 10273.0, 10960.0, 51182.0, 55664.0, 124512.0, 151194.0 
GO:0008175 MF 2.82e-04  5/2235     9/28555 D06 tRNA methyltransferase activity          9836.0, 24140.0, 55039.0, 57570.0, 127253.0 
GO:0000166 MF 3.10e-04 13/2235    56/28555 D04 nucleotide binding                       3094.0, 3704.0, 4682.0, 5001.0, 7417.0, 7419.0, 8802.0, 27297.0, 54148.0, 55823.0, 84681.0, 128240.0, 200558.0 
GO:0004175 MF 3.55e-04 16/2235    79/28555 D04 endopeptidase activity                   5682.0, 5684.0, 5685.0, 5686.0, 5687.0, 5688.0, 5689.0, 5690.0, 5691.0, 5692.0, 5693.0, 5694.0, 5695.0, 5707.0, 5708.0, 55486.0 
GO:0031593 MF 4.48e-04  9/2235    31/28555 D04 polyubiquitin modification-dependent protein binding 5710.0, 5886.0, 5887.0, 7415.0, 10133.0, 23172.0, 29979.0, 51035.0, 84993.0 
GO:0097602 MF 4.48e-04  8/2235    25/28555 D03 cullin family protein binding            6500.0, 9616.0, 9978.0, 23142.0, 23510.0, 51529.0, 53339.0, 84259.0 
GO:0000104 MF 4.79e-04  3/2235     3/28555 D04 succinate dehydrogenase activity         6389.0, 6391.0, 6392.0 
GO:0008177 MF 4.79e-04  3/2235     3/28555 D05 succinate dehydrogenase (ubiquinone) activity 6389.0, 6390.0, 135154.0 
GO:0019136 MF 4.79e-04  3/2235     3/28555 D07 deoxynucleoside kinase activity          1633.0, 1716.0, 7084.0 
GO:0048487 MF 5.21e-04 10/2235    38/28555 D05 beta-tubulin binding                     2010.0, 5997.0, 6902.0, 8409.0, 9141.0, 10128.0, 11345.0, 22948.0, 23208.0, 55207.0 
GO:0016251 MF 5.21e-04 10/2235    38/28555 D02 RNA polymerase II general transcription initiation factor activity 1810.0, 2958.0, 2959.0, 2960.0, 2961.0, 6880.0, 6881.0, 6882.0, 10302.0, 10589.0 
GO:0098505 MF 5.27e-04  5/2235    10/28555 D08 G-rich strand telomeric DNA binding      3178.0, 6117.0, 6118.0, 54386.0, 79035.0 
GO:0001094 MF 5.27e-04  5/2235    10/28555 D06 TFIID-class transcription factor complex binding 2067.0, 2091.0, 8607.0, 8721.0, 10856.0 
GO:0043130 MF 5.50e-04 16/2235    82/28555 D04 ubiquitin binding                        267.0, 1164.0, 5886.0, 5887.0, 7251.0, 7334.0, 7347.0, 8078.0, 9246.0, 51035.0, 51271.0, 64844.0, 79004.0, 91445.0, 127544.0, 130617.0 
GO:0050699 MF 5.80e-04  9/2235    32/28555 D04 WW domain binding                        9338.0, 51729.0, 54602.0, 79921.0, 85012.0, 90843.0, 140597.0, 158931.0, 340543.0 
GO:0005507 MF 6.65e-04 12/2235    53/28555 D06 copper ion binding                       475.0, 1353.0, 2157.0, 5621.0, 6284.0, 6622.0, 6647.0, 9616.0, 10063.0, 11315.0, 51596.0, 150684.0 
GO:0004402 MF 7.43e-04  9/2235    33/28555 D09 histone acetyltransferase activity       1386.0, 2959.0, 6871.0, 6880.0, 6881.0, 10524.0, 11143.0, 23522.0, 57325.0 
GO:0003713 MF 7.69e-04 33/2235   231/28555 D03 transcription coactivator activity       322.0, 328.0, 1810.0, 4005.0, 5092.0, 6871.0, 6880.0, 6882.0, 7332.0, 8204.0, 8607.0, 8721.0, 9049.0, 9412.0, 9442.0, 9443.0, 9604.0, 10011.0, 10084.0, 10155.0, 10524.0, 10589.0, 10923.0, 11315.0, 23568.0, 24148.0, 27097.0, 29777.0, 51147.0, 51188.0, 56943.0, 84193.0, 117143.0 
GO:0005524 MF 7.79e-04 149/2235  1458/28555 D08 ATP binding                              22.0, 23.0, 60.0, 71.0, 92.0, 439.0, 498.0, 506.0, 617.0, 833.0, 908.0, 1108.0, 1633.0, 1653.0, 1656.0, 1716.0, 1861.0, 1974.0, 2071.0, 2547.0, 2618.0, 3008.0, 3301.0, 3305.0, 3308.0, 3312.0, 3313.0, 3326.0, 3735.0, 3832.0, 3835.0, 4141.0, 4172.0, 4677.0, 4682.0, 4830.0, 5001.0, 5037.0, 5095.0, 5188.0, 5230.0, 5524.0, 5567.0, 5571.0, 5597.0, 5631.0, 5634.0, 5700.0, 5701.0, 5702.0, 5704.0, 5705.0, 5706.0, 5859.0, 5888.0, 5889.0, 5917.0, 5982.0, 5984.0, 6301.0, 6733.0, 6790.0, 6950.0, 7084.0, 7203.0, 7319.0, 7320.0, 7322.0, 7325.0, 7332.0, 7334.0, 7415.0, 7443.0, 8195.0, 8445.0, 8449.0, 8573.0, 8576.0, 8607.0, 8634.0, 8803.0, 9040.0, 9221.0, 9263.0, 9775.0, 10000.0, 10054.0, 10061.0, 10096.0, 10114.0, 10120.0, 10121.0, 10352.0, 10574.0, 10575.0, 10576.0, 10654.0, 10694.0, 10730.0, 10856.0, 10978.0, 10998.0, 11325.0, 11344.0, 22861.0, 22928.0, 22948.0, 25809.0, 26007.0, 26289.0, 27102.0, 27183.0, 27338.0, 29089.0, 29959.0, 30849.0, 51143.0, 51182.0, 51465.0, 51701.0, 54555.0, 54926.0, 54981.0, 55149.0, 55152.0, 55157.0, 55699.0, 55739.0, 55794.0, 64222.0, 65018.0, 79009.0, 79717.0, 79731.0, 79876.0, 80308.0, 83732.0, 84284.0, 84930.0, 90956.0, 92935.0, 93973.0, 112970.0, 122402.0, 127933.0, 149420.0, 150465.0, 414328.0, 102157402.0 
GO:0030145 MF 8.76e-04 13/2235    62/28555 D06 manganese ion binding                    2237.0, 2589.0, 2992.0, 4247.0, 5184.0, 6648.0, 8445.0, 51567.0, 55149.0, 55624.0, 56985.0, 132160.0, 283927.0 
GO:0045182 MF 9.20e-04  6/2235    16/28555 D01 translation regulator activity           6134.0, 6146.0, 6203.0, 6208.0, 9513.0, 9775.0 
GO:0070628 MF 9.20e-04  6/2235    16/28555 D03 proteasome binding                       5886.0, 5887.0, 8624.0, 9491.0, 10213.0, 79752.0 
GO:0008312 MF 1.08e-03  4/2235     7/28555 D05 7S RNA binding                           6727.0, 6728.0, 6731.0, 23404.0 
GO:1903136 MF 1.08e-03  4/2235     7/28555 D07 cuprous ion binding                      5621.0, 6622.0, 10063.0, 11315.0 
GO:1903231 MF 1.60e-06  0/2235   244/28555 D06 mRNA binding involved in posttranscriptional gene silencing  
GO:0004984 MF 2.18e-06  0/2235   403/28555 D04 olfactory receptor activity               
GO:0004930 MF 2.38e-06  5/2235   685/28555 D04 G protein-coupled receptor activity      2913.0, 10149.0, 26996.0, 56670.0, 114814.0 
GO:1990837 MF 4.32e-06 17/2235   555/28555 D06 sequence-specific double-stranded DNA binding 1054.0, 1386.0, 1869.0, 2119.0, 4208.0, 6257.0, 6945.0, 7391.0, 7494.0, 7528.0, 7580.0, 7727.0, 9278.0, 10127.0, 10488.0, 57621.0, 162239.0 
GO:0000981 MF 7.01e-06 57/2235  1246/28555 D03 DNA-binding transcription factor activity, RNA polymerase II-specific 1050.0, 1054.0, 1386.0, 1389.0, 1649.0, 1869.0, 2119.0, 4208.0, 4779.0, 5093.0, 6257.0, 6777.0, 6945.0, 7391.0, 7494.0, 7528.0, 7549.0, 7561.0, 7564.0, 7580.0, 7673.0, 7678.0, 7727.0, 7733.0, 8187.0, 9278.0, 10127.0, 10488.0, 22850.0, 23300.0, 23660.0, 54811.0, 55552.0, 55897.0, 57215.0, 57336.0, 57693.0, 79177.0, 79230.0, 79673.0, 80818.0, 84525.0, 90333.0, 91392.0, 93474.0, 115509.0, 118472.0, 139324.0, 147949.0, 148266.0, 162239.0, 170958.0, 171392.0, 195828.0, 284307.0, 339559.0, 342909.0 
GO:0000978 MF 8.61e-06 54/2235  1179/28555 D09 RNA polymerase II cis-regulatory region sequence-specific DNA binding 351.0, 1050.0, 1054.0, 1386.0, 1649.0, 1869.0, 3015.0, 4208.0, 4692.0, 4779.0, 5887.0, 6257.0, 6301.0, 6777.0, 6945.0, 7391.0, 7494.0, 7528.0, 7549.0, 7564.0, 7580.0, 7673.0, 7727.0, 8187.0, 8204.0, 10127.0, 10488.0, 10856.0, 10923.0, 23435.0, 23660.0, 26149.0, 51193.0, 54811.0, 55897.0, 57215.0, 57336.0, 57621.0, 57693.0, 90333.0, 91392.0, 93474.0, 112950.0, 115509.0, 139324.0, 147949.0, 148266.0, 162239.0, 170958.0, 171392.0, 195828.0, 197407.0, 284307.0, 342909.0 
GO:0005201 MF 3.42e-05  0/2235   137/28555 D02 extracellular matrix structural constituent  
GO:0005549 MF 1.04e-04  0/2235   118/28555 D02 odorant binding                           
GO:0005125 MF 3.21e-04  3/2235   188/28555 D05 cytokine activity                        944.0, 4254.0, 51384.0 
GO:0005509 MF 3.54e-04 31/2235   703/28555 D05 calcium ion binding                      310.0, 313.0, 805.0, 826.0, 844.0, 1012.0, 3008.0, 4706.0, 5621.0, 5723.0, 5816.0, 5955.0, 6281.0, 6284.0, 6622.0, 7178.0, 10016.0, 10683.0, 10905.0, 23208.0, 27253.0, 29943.0, 54749.0, 55288.0, 56624.0, 64168.0, 83988.0, 90411.0, 103910.0, 140465.0, 553115.0 
GO:0001228 MF 4.48e-04 16/2235   441/28555 D04 DNA-binding transcription activator activity, RNA polymerase II-specific 1050.0, 1054.0, 1386.0, 1649.0, 2119.0, 4208.0, 4692.0, 6257.0, 6777.0, 8625.0, 10488.0, 23300.0, 26149.0, 51193.0, 55897.0, 197407.0 
```
