## Supplementary material for "Genetic and environmental regulation of caudate nucleus transcriptome: insight into schizophrenia risk and the dopamine system": Data S7: GO_analysis_module_brown.txt

```
GO:0051932 BP 1.01e-07 11/1933    15/28555 D08 synaptic transmission, GABAergic         2554.0, 2555.0, 2556.0, 2557.0, 2558.0, 2559.0, 2561.0, 2566.0, 2567.0, 7162.0, 9746.0 
GO:1904862 BP 1.68e-07  8/1933    12/28555 D07 inhibitory synapse assembly              2258.0, 2554.0, 2555.0, 2561.0, 2562.0, 2566.0, 55203.0, 140689.0 
GO:0051965 BP 3.27e-07 21/1933    54/28555 D07 positive regulation of synapse assembly  40.0, 577.0, 7162.0, 7336.0, 9378.0, 9746.0, 22865.0, 22871.0, 22883.0, 23767.0, 26045.0, 54674.0, 57463.0, 57633.0, 80823.0, 84189.0, 147381.0, 158038.0, 347731.0, 347902.0, 100528062.0 
GO:0060078 BP 3.76e-07 17/1933    31/28555 D04 regulation of postsynaptic membrane potential 116.0, 1128.0, 2259.0, 2554.0, 2555.0, 2556.0, 2557.0, 2558.0, 2559.0, 2561.0, 2566.0, 2567.0, 2890.0, 2915.0, 3736.0, 3751.0, 401190.0 
GO:0007612 BP 4.32e-07 18/1933    55/28555 D06 learning                                 2258.0, 2915.0, 5071.0, 5532.0, 5577.0, 6547.0, 7416.0, 8867.0, 9378.0, 22829.0, 22986.0, 25769.0, 26047.0, 57144.0, 57468.0, 57502.0, 84896.0, 440275.0 
GO:0071805 BP 4.60e-07 26/1933   121/28555 D08 potassium ion transmembrane transport    483.0, 3736.0, 3737.0, 3739.0, 3747.0, 3751.0, 3752.0, 3756.0, 3775.0, 3776.0, 3777.0, 3778.0, 3786.0, 3788.0, 6616.0, 7881.0, 10479.0, 25769.0, 27012.0, 30820.0, 56479.0, 57419.0, 80333.0, 84679.0, 90134.0, 348980.0 
GO:0042391 BP 4.97e-07 27/1933    98/28555 D03 regulation of membrane potential         40.0, 88.0, 1134.0, 1738.0, 2554.0, 2555.0, 2556.0, 2557.0, 2558.0, 2559.0, 2561.0, 2562.0, 2566.0, 2567.0, 2742.0, 2743.0, 3359.0, 3736.0, 3756.0, 3778.0, 8001.0, 9699.0, 9783.0, 22999.0, 23327.0, 90134.0, 348980.0 
GO:0007214 BP 6.29e-07 11/1933    27/28555 D06 gamma-aminobutyric acid signaling pathway 2554.0, 2555.0, 2556.0, 2557.0, 2558.0, 2559.0, 2561.0, 2562.0, 2566.0, 2567.0, 23228.0 
GO:0048013 BP 7.32e-07 21/1933    85/28555 D08 ephrin receptor signaling pathway        163.0, 1123.0, 1944.0, 1948.0, 1949.0, 2042.0, 2043.0, 2044.0, 2045.0, 2904.0, 5058.0, 5063.0, 6386.0, 6453.0, 7074.0, 8851.0, 8976.0, 9475.0, 10097.0, 10109.0, 56899.0 
GO:0018105 BP 7.34e-07 32/1933   166/28555 D09 peptidyl-serine phosphorylation          814.0, 1020.0, 1432.0, 1456.0, 1459.0, 1859.0, 2475.0, 2932.0, 4139.0, 5165.0, 5170.0, 5579.0, 5580.0, 5581.0, 5583.0, 5584.0, 5591.0, 5594.0, 5601.0, 6197.0, 6505.0, 8317.0, 8851.0, 9175.0, 9201.0, 9252.0, 9475.0, 9874.0, 10769.0, 27330.0, 85443.0, 146057.0 
GO:0010976 BP 7.54e-07 25/1933   116/28555 D08 positive regulation of neuron projection development 27.0, 116.0, 411.0, 1268.0, 2042.0, 2475.0, 5274.0, 5584.0, 5649.0, 6014.0, 7336.0, 8507.0, 9693.0, 10690.0, 11075.0, 23028.0, 27020.0, 51761.0, 55607.0, 55714.0, 57463.0, 91752.0, 162427.0, 163404.0, 257194.0 
GO:0006661 BP 7.81e-07 22/1933    78/28555 D08 phosphatidylinositol biosynthetic process 377.0, 1040.0, 3631.0, 4952.0, 5289.0, 5291.0, 5728.0, 8395.0, 8396.0, 8503.0, 8526.0, 8776.0, 8867.0, 9108.0, 9110.0, 9896.0, 22876.0, 54545.0, 59339.0, 65977.0, 66036.0, 79837.0 
GO:0048488 BP 8.32e-07 14/1933    33/28555 D07 synaptic vesicle endocytosis             273.0, 1020.0, 5874.0, 6456.0, 6844.0, 6855.0, 6857.0, 8867.0, 10059.0, 22829.0, 22871.0, 57502.0, 84162.0, 127833.0 
GO:0050877 BP 8.45e-07 15/1933    51/28555 D03 nervous system process                   1134.0, 2554.0, 2555.0, 2556.0, 2557.0, 2558.0, 2559.0, 2561.0, 2562.0, 2566.0, 2567.0, 2742.0, 2743.0, 3359.0, 8001.0 
GO:0007420 BP 8.74e-07 45/1933   219/28555 D04 brain development                        205.0, 490.0, 659.0, 1959.0, 2009.0, 2045.0, 2334.0, 2475.0, 2558.0, 2903.0, 2904.0, 3777.0, 4212.0, 4435.0, 4763.0, 5019.0, 5087.0, 5090.0, 5530.0, 5591.0, 5649.0, 5999.0, 6092.0, 6453.0, 6594.0, 6770.0, 6857.0, 6860.0, 7360.0, 7881.0, 8851.0, 8867.0, 9915.0, 10100.0, 22930.0, 23284.0, 26047.0, 55212.0, 55219.0, 57463.0, 57680.0, 84197.0, 152330.0, 246213.0, 347902.0 
GO:0007611 BP 9.57e-07 16/1933    58/28555 D05 learning or memory                       1959.0, 2334.0, 2903.0, 2904.0, 2915.0, 4311.0, 5048.0, 5594.0, 5728.0, 6505.0, 6547.0, 7067.0, 29767.0, 80823.0, 431707.0, 100528062.0 
GO:0017156 BP 9.72e-07 13/1933    28/28555 D08 calcium-ion regulated exocytosis         5532.0, 6844.0, 6854.0, 6857.0, 6860.0, 9699.0, 9783.0, 11069.0, 22999.0, 57586.0, 127833.0, 148281.0, 341359.0 
GO:0034220 BP 9.83e-07 46/1933   208/28555 D05 ion transmembrane transport              40.0, 309.0, 476.0, 483.0, 488.0, 490.0, 491.0, 523.0, 526.0, 528.0, 534.0, 535.0, 537.0, 1134.0, 1183.0, 2281.0, 2554.0, 2555.0, 2556.0, 2557.0, 2558.0, 2559.0, 2561.0, 2562.0, 2566.0, 2567.0, 2742.0, 2743.0, 2890.0, 2891.0, 3359.0, 3777.0, 6262.0, 6557.0, 8001.0, 9114.0, 11059.0, 23327.0, 25769.0, 51382.0, 51606.0, 63982.0, 90423.0, 133308.0, 203859.0, 286410.0 
GO:1903861 BP 9.97e-07 10/1933    23/28555 D07 positive regulation of dendrite extension 5071.0, 6857.0, 6860.0, 9373.0, 9699.0, 9962.0, 22999.0, 23327.0, 50618.0, 127833.0 
GO:0016241 BP 1.01e-06 19/1933    72/28555 D07 regulation of macroautophagy             523.0, 526.0, 528.0, 534.0, 535.0, 1020.0, 2475.0, 5563.0, 7345.0, 8851.0, 9114.0, 9821.0, 29978.0, 51382.0, 51422.0, 51606.0, 58528.0, 60412.0, 90423.0 
GO:0048511 BP 1.01e-06 17/1933    65/28555 D01 rhythmic process                         1020.0, 1390.0, 2475.0, 3131.0, 5563.0, 5591.0, 5601.0, 5602.0, 6478.0, 7874.0, 8851.0, 8945.0, 9475.0, 10059.0, 10765.0, 22871.0, 55294.0 
GO:1902476 BP 1.17e-06 22/1933    95/28555 D08 chloride transmembrane transport         1080.0, 1183.0, 1193.0, 2554.0, 2555.0, 2556.0, 2557.0, 2558.0, 2559.0, 2561.0, 2562.0, 2566.0, 2567.0, 2742.0, 2743.0, 6505.0, 6557.0, 8001.0, 9990.0, 57468.0, 63982.0, 203859.0 
GO:0007416 BP 1.23e-06 16/1933    59/28555 D06 synapse assembly                         119.0, 1020.0, 1812.0, 2066.0, 2823.0, 4131.0, 4897.0, 5728.0, 9378.0, 9746.0, 22871.0, 23284.0, 23767.0, 26052.0, 56133.0, 84189.0 
GO:0016192 BP 1.31e-06 30/1933   153/28555 D04 vesicle-mediated transport               163.0, 377.0, 379.0, 1121.0, 1122.0, 1174.0, 1176.0, 2664.0, 4644.0, 4905.0, 5584.0, 6844.0, 6857.0, 6860.0, 9882.0, 10124.0, 10313.0, 10947.0, 11154.0, 11311.0, 23095.0, 23256.0, 25977.0, 26276.0, 57586.0, 84100.0, 116442.0, 127833.0, 148281.0, 341359.0 
GO:0007417 BP 1.31e-06 27/1933   136/28555 D04 central nervous system development       40.0, 91.0, 411.0, 1404.0, 1641.0, 3981.0, 4897.0, 5066.0, 5071.0, 5274.0, 5649.0, 5728.0, 6092.0, 6197.0, 6456.0, 7915.0, 8745.0, 9201.0, 9915.0, 10787.0, 11059.0, 26280.0, 27255.0, 27330.0, 29114.0, 51440.0, 53616.0 
GO:0061003 BP 1.45e-06  9/1933    19/28555 D11 positive regulation of dendritic spine morphogenesis 4976.0, 5063.0, 5649.0, 7074.0, 10059.0, 10097.0, 80823.0, 170506.0, 100528062.0 
GO:0099566 BP 1.67e-06  7/1933    11/28555 D11 regulation of postsynaptic cytosolic calcium ion concentration 491.0, 793.0, 2890.0, 2915.0, 3708.0, 6546.0, 6547.0 
GO:0007399 BP 1.67e-06 53/1933   322/28555 D04 nervous system development               91.0, 1128.0, 1129.0, 1131.0, 1641.0, 1750.0, 1859.0, 1949.0, 2066.0, 2257.0, 2258.0, 2259.0, 2743.0, 2937.0, 3624.0, 4045.0, 4745.0, 5126.0, 5528.0, 6091.0, 6326.0, 6327.0, 6334.0, 6595.0, 7182.0, 7224.0, 7436.0, 8507.0, 9079.0, 9201.0, 9211.0, 9373.0, 10152.0, 10178.0, 22871.0, 23040.0, 23543.0, 28969.0, 29767.0, 51232.0, 54715.0, 55859.0, 56133.0, 56134.0, 56147.0, 64839.0, 91851.0, 122553.0, 130399.0, 140767.0, 152330.0, 221336.0, 340533.0 
GO:0007218 BP 1.72e-06 23/1933   105/28555 D06 neuropeptide signaling pathway           116.0, 2742.0, 2743.0, 2825.0, 2847.0, 4879.0, 4889.0, 4986.0, 5173.0, 5179.0, 5368.0, 6447.0, 6752.0, 6753.0, 6863.0, 8001.0, 9693.0, 10178.0, 10886.0, 11249.0, 22986.0, 84539.0, 124274.0 
GO:0006468 BP 1.85e-06 63/1933   456/28555 D07 protein phosphorylation                  91.0, 157.0, 659.0, 673.0, 699.0, 701.0, 814.0, 898.0, 1020.0, 1022.0, 1024.0, 1111.0, 1859.0, 2475.0, 2932.0, 2984.0, 4139.0, 4217.0, 5058.0, 5063.0, 5128.0, 5165.0, 5170.0, 5218.0, 5532.0, 5563.0, 5579.0, 5580.0, 5581.0, 5583.0, 5584.0, 5591.0, 5594.0, 5601.0, 5602.0, 5604.0, 6041.0, 6732.0, 6792.0, 7534.0, 8428.0, 8999.0, 9175.0, 9201.0, 9252.0, 9475.0, 9874.0, 10733.0, 10769.0, 11040.0, 23531.0, 26750.0, 51422.0, 51765.0, 54861.0, 57144.0, 65267.0, 84197.0, 91419.0, 130399.0, 167359.0, 340156.0, 440275.0 
GO:0035556 BP 1.87e-06 53/1933   372/28555 D05 intracellular signal transduction        814.0, 1111.0, 1123.0, 1432.0, 1607.0, 1641.0, 2932.0, 2977.0, 2984.0, 4139.0, 4168.0, 4649.0, 5170.0, 5563.0, 5577.0, 5579.0, 5580.0, 5581.0, 5583.0, 5584.0, 5594.0, 5601.0, 5602.0, 6000.0, 6014.0, 6197.0, 6386.0, 6453.0, 6732.0, 6769.0, 7286.0, 7857.0, 8526.0, 9162.0, 9201.0, 9252.0, 9270.0, 9655.0, 9693.0, 9874.0, 10564.0, 11215.0, 22866.0, 23426.0, 29127.0, 51422.0, 54861.0, 65267.0, 131450.0, 151556.0, 160851.0, 167359.0, 440279.0 
GO:0007268 BP 1.89e-06 74/1933   243/28555 D07 chemical synaptic transmission           40.0, 273.0, 783.0, 785.0, 1020.0, 1128.0, 1129.0, 1131.0, 1134.0, 1740.0, 2257.0, 2554.0, 2555.0, 2556.0, 2557.0, 2558.0, 2559.0, 2561.0, 2562.0, 2566.0, 2567.0, 2571.0, 2572.0, 2742.0, 2743.0, 2744.0, 2890.0, 2891.0, 2903.0, 2904.0, 2915.0, 3352.0, 3356.0, 3358.0, 3359.0, 3361.0, 3363.0, 3736.0, 3751.0, 3777.0, 3786.0, 4889.0, 4986.0, 5048.0, 5173.0, 5179.0, 5368.0, 5594.0, 6014.0, 6327.0, 6386.0, 6505.0, 6616.0, 6750.0, 6854.0, 6857.0, 6863.0, 8001.0, 9378.0, 9456.0, 9495.0, 9899.0, 9990.0, 11245.0, 22829.0, 22871.0, 22987.0, 27115.0, 56133.0, 57468.0, 57502.0, 60412.0, 341359.0, 440279.0 
GO:0016567 BP 1.97e-06 74/1933   495/28555 D09 protein ubiquitination                   330.0, 3093.0, 4008.0, 5071.0, 5591.0, 6049.0, 7336.0, 7874.0, 8340.0, 8450.0, 8453.0, 8454.0, 8507.0, 8916.0, 8925.0, 8945.0, 9025.0, 9655.0, 9730.0, 9867.0, 9870.0, 10193.0, 10299.0, 10324.0, 11043.0, 11059.0, 11275.0, 22954.0, 23077.0, 23168.0, 23327.0, 25820.0, 25827.0, 26260.0, 26273.0, 51132.0, 51434.0, 51592.0, 54778.0, 54836.0, 55284.0, 55294.0, 55298.0, 55632.0, 55827.0, 55832.0, 55975.0, 56888.0, 56929.0, 57484.0, 57520.0, 57531.0, 64219.0, 64839.0, 79102.0, 79269.0, 79589.0, 80124.0, 80204.0, 80311.0, 83892.0, 84708.0, 84900.0, 90293.0, 123169.0, 130507.0, 147339.0, 153830.0, 197131.0, 205860.0, 254170.0, 285533.0, 317719.0, 441061.0 
GO:0072659 BP 2.14e-06 27/1933   148/28555 D06 protein localization to plasma membrane  88.0, 287.0, 288.0, 483.0, 783.0, 1804.0, 2258.0, 4644.0, 5318.0, 5865.0, 7162.0, 7871.0, 8631.0, 9270.0, 9475.0, 9530.0, 9693.0, 10484.0, 23167.0, 30845.0, 57512.0, 65267.0, 80333.0, 112609.0, 115827.0, 254887.0, 285172.0 
GO:0046856 BP 2.18e-06 11/1933    30/28555 D08 phosphatidylinositol dephosphorylation   3632.0, 4952.0, 5728.0, 8776.0, 8867.0, 9108.0, 9110.0, 9896.0, 22876.0, 54545.0, 66036.0 
GO:2000300 BP 2.39e-06 13/1933    42/28555 D09 regulation of synaptic vesicle exocytosis 801.0, 2932.0, 3356.0, 5579.0, 6855.0, 8499.0, 9515.0, 9581.0, 9699.0, 9783.0, 22999.0, 84062.0, 134957.0 
GO:0060291 BP 2.39e-06 13/1933    42/28555 D08 long-term synaptic potentiation          2903.0, 2904.0, 5594.0, 5728.0, 6505.0, 6547.0, 6616.0, 6844.0, 10769.0, 22871.0, 25769.0, 26045.0, 27020.0 
GO:0051260 BP 2.40e-06 22/1933   107/28555 D07 protein homooligomerization              1994.0, 3736.0, 3737.0, 3739.0, 3747.0, 3751.0, 3752.0, 3788.0, 7158.0, 8001.0, 9702.0, 9750.0, 9908.0, 10367.0, 27012.0, 30845.0, 51062.0, 57528.0, 64225.0, 83892.0, 284252.0, 386617.0 
GO:0061024 BP 2.87e-06 25/1933   133/28555 D04 membrane organization                    163.0, 273.0, 1080.0, 1129.0, 1213.0, 4952.0, 5584.0, 6453.0, 6456.0, 6844.0, 6857.0, 7529.0, 7532.0, 7533.0, 7534.0, 8867.0, 8976.0, 9185.0, 9856.0, 10097.0, 10109.0, 25977.0, 84251.0, 127833.0, 137392.0 
GO:0007165 BP 3.88e-06 141/1933  1040/28555 D04 signal transduction                      27.0, 91.0, 109.0, 157.0, 258.0, 288.0, 608.0, 814.0, 1040.0, 1114.0, 1128.0, 1131.0, 1134.0, 1193.0, 1390.0, 1432.0, 1456.0, 2066.0, 2254.0, 2257.0, 2258.0, 2259.0, 2554.0, 2555.0, 2556.0, 2557.0, 2558.0, 2559.0, 2561.0, 2562.0, 2566.0, 2567.0, 2664.0, 2742.0, 2743.0, 2774.0, 2782.0, 2794.0, 2821.0, 2850.0, 2890.0, 2891.0, 2932.0, 2977.0, 2978.0, 2984.0, 3359.0, 3622.0, 3631.0, 3708.0, 3815.0, 4306.0, 4354.0, 4659.0, 4856.0, 4952.0, 4992.0, 4995.0, 5058.0, 5063.0, 5144.0, 5179.0, 5291.0, 5368.0, 5527.0, 5528.0, 5529.0, 5532.0, 5563.0, 5579.0, 5580.0, 5581.0, 5583.0, 5594.0, 5602.0, 5604.0, 5797.0, 5912.0, 5915.0, 6197.0, 6416.0, 6425.0, 6456.0, 6769.0, 7436.0, 7534.0, 8001.0, 8036.0, 8428.0, 8622.0, 8808.0, 8838.0, 8945.0, 8999.0, 9373.0, 9495.0, 9575.0, 9577.0, 9890.0, 9912.0, 10040.0, 10087.0, 10125.0, 10395.0, 10447.0, 10486.0, 10602.0, 10752.0, 10846.0, 11059.0, 11122.0, 11216.0, 22920.0, 23035.0, 23236.0, 26207.0, 26297.0, 26750.0, 27115.0, 27330.0, 29953.0, 29967.0, 51306.0, 51440.0, 54329.0, 54769.0, 55346.0, 55714.0, 55859.0, 57144.0, 57446.0, 57569.0, 64327.0, 65997.0, 81609.0, 127495.0, 131450.0, 161253.0, 163404.0, 257068.0, 285704.0 
GO:0006874 BP 5.50e-06 20/1933    96/28555 D09 cellular calcium ion homeostasis         287.0, 488.0, 490.0, 491.0, 2835.0, 3074.0, 3356.0, 3358.0, 5579.0, 6262.0, 6546.0, 6547.0, 7779.0, 9217.0, 9900.0, 25769.0, 27020.0, 57419.0, 57620.0, 79572.0 
GO:0006511 BP 6.24e-06 39/1933   267/28555 D08 ubiquitin-dependent protein catabolic process 701.0, 1540.0, 3093.0, 5071.0, 6049.0, 6478.0, 7874.0, 8237.0, 8945.0, 9025.0, 9097.0, 9690.0, 9870.0, 9958.0, 22954.0, 23326.0, 23327.0, 25820.0, 29761.0, 29978.0, 51132.0, 51377.0, 51434.0, 54542.0, 54778.0, 56929.0, 57484.0, 57531.0, 64682.0, 79589.0, 80204.0, 80311.0, 80762.0, 83892.0, 84708.0, 130507.0, 143384.0, 147339.0, 389856.0 
GO:0007156 BP 6.78e-06 28/1933   166/28555 D05 homophilic cell adhesion via plasma membrane adhesion molecules 1004.0, 1005.0, 1006.0, 1010.0, 1828.0, 2196.0, 5099.0, 5797.0, 6091.0, 6092.0, 9746.0, 11122.0, 22883.0, 27020.0, 27255.0, 27328.0, 55714.0, 56097.0, 56133.0, 56134.0, 56147.0, 57463.0, 57575.0, 57863.0, 64881.0, 120114.0, 152330.0, 347902.0 
GO:0007613 BP 6.91e-06 17/1933    74/28555 D06 memory                                   1268.0, 2258.0, 2903.0, 3356.0, 3776.0, 5532.0, 5728.0, 6326.0, 6547.0, 7436.0, 10769.0, 22986.0, 23236.0, 25769.0, 57144.0, 81832.0, 84896.0 
GO:0048167 BP 7.40e-06 13/1933    46/28555 D07 regulation of synaptic plasticity        1020.0, 2259.0, 2903.0, 2904.0, 5532.0, 7532.0, 7533.0, 9693.0, 9699.0, 9783.0, 10769.0, 22999.0, 152330.0 
GO:0014059 BP 8.36e-06 10/1933    28/28555 D09 regulation of dopamine secretion         3356.0, 3737.0, 5071.0, 6857.0, 6860.0, 57586.0, 84062.0, 127833.0, 148281.0, 341359.0 
GO:1902600 BP 8.69e-06 21/1933   107/28555 D08 proton transmembrane transport           476.0, 488.0, 526.0, 528.0, 534.0, 535.0, 537.0, 1183.0, 1352.0, 9016.0, 9114.0, 9481.0, 10479.0, 23530.0, 26503.0, 51382.0, 51606.0, 57282.0, 84679.0, 90423.0, 133308.0 
GO:0006897 BP 8.95e-06 30/1933   184/28555 D05 endocytosis                              273.0, 287.0, 1456.0, 5289.0, 5291.0, 6453.0, 6855.0, 9185.0, 9372.0, 9685.0, 9910.0, 10079.0, 10947.0, 23301.0, 25977.0, 26052.0, 29887.0, 29967.0, 30845.0, 50618.0, 51606.0, 54497.0, 57403.0, 57488.0, 66036.0, 150350.0, 163486.0, 171177.0, 261729.0, 375056.0 
GO:0000086 BP 9.34e-06 24/1933   133/28555 D05 G2/M transition of mitotic cell cycle    801.0, 891.0, 1022.0, 1778.0, 3320.0, 4331.0, 4659.0, 5048.0, 5218.0, 5520.0, 5577.0, 7164.0, 7277.0, 7532.0, 8454.0, 8945.0, 9702.0, 10733.0, 10776.0, 23236.0, 51400.0, 64839.0, 79959.0, 219771.0 
GO:2000310 BP 1.20e-05 10/1933    29/28555 D09 regulation of NMDA receptor activity     88.0, 1740.0, 1741.0, 2890.0, 2891.0, 2903.0, 2904.0, 4747.0, 5649.0, 22871.0 
GO:0042752 BP 1.50e-05 15/1933    63/28555 D03 regulation of circadian rhythm           1390.0, 2475.0, 2932.0, 5563.0, 5591.0, 5601.0, 5602.0, 6478.0, 7874.0, 8945.0, 9475.0, 9575.0, 23596.0, 55294.0, 402055.0 
GO:0033572 BP 1.64e-05 11/1933    36/28555 D09 transferrin transport                    523.0, 526.0, 528.0, 534.0, 535.0, 537.0, 1213.0, 9114.0, 51382.0, 51606.0, 90423.0 
GO:0019933 BP 1.69e-05 10/1933    30/28555 D08 cAMP-mediated signaling                  116.0, 2044.0, 3361.0, 5144.0, 9472.0, 9693.0, 9699.0, 10486.0, 11069.0, 27115.0 
GO:0001764 BP 1.73e-05 19/1933    95/28555 D05 neuron migration                         1020.0, 1641.0, 2258.0, 2823.0, 4131.0, 4139.0, 4897.0, 5048.0, 5649.0, 6792.0, 7976.0, 8851.0, 9201.0, 9693.0, 9856.0, 10371.0, 23284.0, 29967.0, 81565.0 
GO:0031175 BP 2.08e-05 21/1933   113/28555 D06 neuron projection development            116.0, 1020.0, 2823.0, 2932.0, 4133.0, 5797.0, 6456.0, 8851.0, 8925.0, 9211.0, 9693.0, 10129.0, 11075.0, 22871.0, 23767.0, 26047.0, 29967.0, 55607.0, 84062.0, 152330.0, 285513.0 
GO:0018107 BP 2.24e-05 15/1933    65/28555 D09 peptidyl-threonine phosphorylation       91.0, 1020.0, 1111.0, 1459.0, 1859.0, 2475.0, 2932.0, 5170.0, 5580.0, 5591.0, 5594.0, 5604.0, 8851.0, 9475.0, 65267.0 
GO:0006470 BP 2.26e-05 25/1933   149/28555 D07 protein dephosphorylation                1846.0, 4659.0, 5515.0, 5520.0, 5527.0, 5528.0, 5529.0, 5530.0, 5532.0, 5534.0, 5728.0, 5775.0, 5797.0, 5800.0, 5801.0, 8945.0, 9108.0, 9110.0, 11122.0, 22843.0, 23035.0, 54704.0, 78986.0, 127495.0, 151742.0 
GO:0050772 BP 2.34e-05 10/1933    31/28555 D09 positive regulation of axonogenesis      4135.0, 4747.0, 5604.0, 6091.0, 6092.0, 7074.0, 9353.0, 10154.0, 26230.0, 57463.0 
GO:0008286 BP 2.46e-05 17/1933    81/28555 D08 insulin receptor signaling pathway       523.0, 526.0, 528.0, 534.0, 535.0, 537.0, 1176.0, 2308.0, 2932.0, 8503.0, 9114.0, 9365.0, 51382.0, 51606.0, 64397.0, 81565.0, 90423.0 
GO:0050806 BP 2.55e-05  7/1933    15/28555 D07 positive regulation of synaptic transmission 6857.0, 9211.0, 9699.0, 9746.0, 9783.0, 22883.0, 22999.0 
GO:0007213 BP 2.55e-05  7/1933    15/28555 D07 G protein-coupled acetylcholine receptor signaling pathway 1128.0, 1129.0, 1131.0, 2782.0, 8851.0, 23236.0, 85397.0 
GO:0021955 BP 2.65e-05  5/1933     7/28555 D10 central nervous system neuron axonogenesis 3320.0, 5728.0, 9331.0, 9334.0, 81565.0 
GO:0000082 BP 2.74e-05 19/1933    98/28555 D05 G1/S transition of mitotic cell cycle    91.0, 586.0, 898.0, 1022.0, 1032.0, 3624.0, 4173.0, 4331.0, 5000.0, 5530.0, 8317.0, 8450.0, 8453.0, 8454.0, 8554.0, 10769.0, 10926.0, 11040.0, 143384.0 
GO:0007411 BP 3.10e-05 32/1933   217/28555 D04 axon guidance                            1944.0, 1948.0, 1949.0, 2042.0, 2043.0, 2044.0, 2045.0, 3800.0, 4897.0, 5291.0, 5594.0, 5649.0, 5800.0, 6091.0, 6092.0, 6709.0, 7436.0, 8851.0, 9211.0, 9252.0, 9353.0, 9378.0, 10371.0, 10678.0, 10752.0, 23767.0, 27020.0, 27255.0, 137970.0, 152330.0, 220164.0, 374946.0 
GO:0006886 BP 3.23e-05 38/1933   277/28555 D09 intracellular protein transport          163.0, 377.0, 379.0, 1020.0, 1122.0, 1174.0, 1176.0, 1213.0, 4905.0, 5870.0, 6447.0, 7533.0, 9699.0, 9874.0, 9882.0, 9910.0, 10040.0, 10124.0, 10484.0, 10947.0, 11311.0, 22999.0, 23158.0, 23256.0, 23339.0, 26276.0, 26958.0, 29887.0, 51277.0, 51560.0, 55633.0, 57403.0, 63908.0, 81609.0, 84100.0, 94122.0, 146923.0, 150786.0 
GO:0001964 BP 3.28e-05  6/1933    11/28555 D05 startle response                         2743.0, 2903.0, 3736.0, 5071.0, 5179.0, 84189.0 
GO:0051560 BP 4.28e-05  7/1933    16/28555 D10 mitochondrial calcium ion homeostasis    309.0, 6547.0, 10367.0, 10939.0, 10989.0, 90550.0, 286097.0 
GO:0086002 BP 4.28e-05  7/1933    16/28555 D06 cardiac muscle cell action potential involved in contraction 476.0, 781.0, 2257.0, 5318.0, 6323.0, 6327.0, 6330.0 
GO:0007264 BP 4.53e-05 18/1933    93/28555 D06 small GTPase mediated signal transduction 390.0, 403.0, 1121.0, 1122.0, 4925.0, 6014.0, 6478.0, 7074.0, 9077.0, 9093.0, 9693.0, 9732.0, 11069.0, 26230.0, 55103.0, 85004.0, 139818.0, 153020.0 
GO:0043647 BP 5.04e-05 12/1933    47/28555 D06 inositol phosphate metabolic process     801.0, 3631.0, 3632.0, 4952.0, 5728.0, 8867.0, 9677.0, 11165.0, 23236.0, 51447.0, 55190.0, 170685.0 
GO:0007269 BP 5.04e-05 12/1933    47/28555 D08 neurotransmitter secretion               2571.0, 2572.0, 6616.0, 6844.0, 6854.0, 6857.0, 8499.0, 8825.0, 9378.0, 22999.0, 27163.0, 60482.0 
GO:0019228 BP 6.22e-05  9/1933    28/28555 D05 neuronal action potential                288.0, 1134.0, 3736.0, 3737.0, 3751.0, 6323.0, 6326.0, 6334.0, 54112.0 
GO:0090102 BP 6.22e-05  9/1933    28/28555 D03 cochlea development                      793.0, 2043.0, 2558.0, 2561.0, 3776.0, 3777.0, 4976.0, 84189.0, 246213.0 
GO:0090383 BP 6.22e-05  9/1933    28/28555 D12 phagosome acidification                  523.0, 526.0, 528.0, 534.0, 535.0, 9114.0, 51382.0, 51606.0, 90423.0 
GO:0019233 BP 6.31e-05 12/1933    48/28555 D05 sensory perception of pain               116.0, 1020.0, 1268.0, 2903.0, 3737.0, 3751.0, 4311.0, 4986.0, 5179.0, 5594.0, 6863.0, 8508.0 
GO:0008542 BP 8.03e-05 11/1933    42/28555 D08 visual learning                          1020.0, 1812.0, 2475.0, 2903.0, 3815.0, 3845.0, 4212.0, 4763.0, 8554.0, 27020.0, 81832.0 
GO:0050790 BP 9.42e-05 32/1933   229/28555 D03 regulation of catalytic activity         1508.0, 4168.0, 4925.0, 5581.0, 6453.0, 8925.0, 9093.0, 9329.0, 10260.0, 10525.0, 10531.0, 10564.0, 10808.0, 11069.0, 22999.0, 23077.0, 23229.0, 23362.0, 26297.0, 50618.0, 50650.0, 51422.0, 51606.0, 54545.0, 55103.0, 56897.0, 79184.0, 153020.0, 160518.0, 163259.0, 285671.0, 100507537.0 
GO:0033555 BP 9.90e-05  4/1933     5/28555 D03 multicellular organismal response to stress 4842.0, 5530.0, 5728.0, 9856.0 
GO:0071242 BP 9.90e-05  4/1933     5/28555 D05 cellular response to ammonium ion        445.0, 2890.0, 3747.0, 6505.0 
GO:0006887 BP 1.00e-04 17/1933    90/28555 D06 exocytosis                               4905.0, 5058.0, 6453.0, 6616.0, 6844.0, 8618.0, 8825.0, 9515.0, 9912.0, 10564.0, 29091.0, 54536.0, 60412.0, 83851.0, 94122.0, 134957.0, 375056.0 
GO:0048268 BP 1.05e-04  7/1933    18/28555 D07 clathrin coat assembly                   163.0, 1213.0, 9685.0, 9892.0, 27065.0, 51617.0, 84251.0 
GO:0099054 BP 1.08e-04  6/1933    13/28555 D05 presynapse assembly                      1948.0, 22829.0, 22871.0, 53942.0, 57502.0, 347731.0 
GO:0007409 BP 1.10e-04 15/1933    74/28555 D09 axonogenesis                             288.0, 1020.0, 4131.0, 4897.0, 5063.0, 9890.0, 10939.0, 22854.0, 22865.0, 51062.0, 51761.0, 57463.0, 84189.0, 139065.0, 152330.0 
GO:0015031 BP 1.28e-04 41/1933   325/28555 D08 protein transport                        287.0, 2664.0, 4644.0, 6453.0, 6844.0, 8618.0, 8825.0, 9515.0, 9522.0, 9892.0, 10564.0, 11127.0, 23301.0, 25909.0, 25977.0, 26276.0, 30845.0, 51209.0, 51361.0, 51594.0, 51652.0, 54536.0, 54812.0, 55054.0, 55212.0, 55610.0, 56648.0, 57132.0, 57182.0, 59343.0, 63928.0, 64393.0, 80055.0, 83891.0, 116442.0, 123016.0, 127845.0, 134957.0, 163486.0, 345778.0, 375056.0 
GO:0071320 BP 1.45e-04 12/1933    52/28555 D07 cellular response to cAMP                445.0, 1080.0, 5179.0, 6546.0, 6547.0, 6715.0, 6770.0, 7490.0, 9472.0, 9693.0, 23028.0, 348980.0 
GO:0018215 BP 1.50e-04 41/1933   329/28555 D07 protein phosphopantetheinylation         1121.0, 1540.0, 2650.0, 3141.0, 5066.0, 5768.0, 7345.0, 7874.0, 8237.0, 9097.0, 9929.0, 9958.0, 11320.0, 23326.0, 25797.0, 25820.0, 25921.0, 27304.0, 29761.0, 30001.0, 51029.0, 51301.0, 51377.0, 51400.0, 54495.0, 54503.0, 54726.0, 55054.0, 57559.0, 58489.0, 63917.0, 64409.0, 78987.0, 79184.0, 80124.0, 84945.0, 145447.0, 254887.0, 389856.0, 442117.0, 646951.0 
GO:0070536 BP 1.51e-04  9/1933    31/28555 D10 protein K63-linked deubiquitination      1540.0, 7874.0, 9577.0, 29761.0, 51029.0, 54726.0, 57559.0, 79184.0, 389856.0 
GO:0007626 BP 1.56e-04 14/1933    68/28555 D02 locomotory behavior                      793.0, 2915.0, 3074.0, 3251.0, 3358.0, 4986.0, 5728.0, 6616.0, 6801.0, 9293.0, 54112.0, 56172.0, 57144.0, 257194.0 
GO:0000266 BP 1.57e-04  7/1933    19/28555 D06 mitochondrial fission                    1352.0, 4976.0, 5071.0, 10059.0, 26052.0, 54332.0, 56181.0 
GO:0006890 BP 1.66e-04 16/1933    85/28555 D06 retrograde vesicle-mediated transport, Golgi to endoplasmic reticulum 377.0, 3797.0, 4905.0, 5870.0, 9371.0, 10079.0, 11127.0, 22920.0, 23256.0, 23760.0, 26958.0, 29127.0, 51560.0, 51594.0, 54943.0, 150786.0 
GO:2000463 BP 1.66e-04  8/1933    25/28555 D08 positive regulation of excitatory postsynaptic potential 5649.0, 5728.0, 5999.0, 9378.0, 9699.0, 22871.0, 22999.0, 81832.0 
GO:0043278 BP 1.66e-04  8/1933    25/28555 D07 response to morphine                     1268.0, 2475.0, 2806.0, 5179.0, 5520.0, 5581.0, 5999.0, 6863.0 
GO:0120009 BP 1.95e-04 11/1933    46/28555 D08 intermembrane lipid transfer             5007.0, 5306.0, 6770.0, 9885.0, 10087.0, 23760.0, 26207.0, 55102.0, 65977.0, 114882.0, 134429.0 
GO:0000209 BP 1.96e-04 35/1933   268/28555 D10 protein polyubiquitination               3093.0, 4008.0, 5071.0, 5718.0, 6478.0, 7336.0, 8454.0, 8945.0, 9520.0, 9666.0, 9690.0, 9870.0, 10193.0, 10197.0, 11059.0, 22954.0, 23327.0, 25820.0, 27339.0, 51132.0, 51725.0, 54542.0, 54778.0, 55284.0, 55294.0, 55585.0, 57520.0, 57531.0, 57542.0, 64839.0, 80204.0, 90025.0, 134111.0, 205860.0, 285671.0 
GO:0048813 BP 1.97e-04  9/1933    32/28555 D09 dendrite morphogenesis                   1020.0, 3251.0, 4133.0, 4135.0, 4205.0, 7436.0, 9201.0, 23543.0, 84062.0 
GO:0007286 BP 2.05e-04 15/1933    78/28555 D05 spermatid development                    3622.0, 3815.0, 4948.0, 6595.0, 8382.0, 9025.0, 9702.0, 27125.0, 29118.0, 55342.0, 135138.0, 201164.0, 317719.0, 349152.0, 375337.0 
GO:0008045 BP 2.25e-04  8/1933    26/28555 D05 motor neuron axon guidance               1020.0, 1123.0, 1959.0, 2043.0, 3800.0, 3918.0, 9353.0, 10371.0 
GO:0061001 BP 2.28e-04  7/1933    20/28555 D08 regulation of dendritic spine morphogenesis 1020.0, 2043.0, 8499.0, 8851.0, 9912.0, 10152.0, 55607.0 
GO:0043547 BP 2.29e-04 39/1933   311/28555 D06 positive regulation of GTPase activity   116.0, 577.0, 1121.0, 1122.0, 1123.0, 2664.0, 2932.0, 4649.0, 4763.0, 4952.0, 5903.0, 5999.0, 6000.0, 6792.0, 8601.0, 9515.0, 9693.0, 9732.0, 9912.0, 10059.0, 10125.0, 10395.0, 10484.0, 22841.0, 22930.0, 23236.0, 23365.0, 26575.0, 29127.0, 51306.0, 55188.0, 55531.0, 57569.0, 64744.0, 81565.0, 85397.0, 134957.0, 139818.0, 163486.0 
GO:0061337 BP 2.39e-04 11/1933    47/28555 D07 cardiac conduction                       781.0, 783.0, 785.0, 3751.0, 3752.0, 3775.0, 3777.0, 4205.0, 30820.0, 55799.0, 80333.0 
GO:0045666 BP 2.52e-04 16/1933    88/28555 D06 positive regulation of neuron differentiation 654.0, 1620.0, 4131.0, 4674.0, 4897.0, 5121.0, 5728.0, 5915.0, 7224.0, 8648.0, 22954.0, 23531.0, 27339.0, 221336.0, 375567.0, 402117.0 
GO:0017157 BP 2.55e-04  9/1933    33/28555 D07 regulation of exocytosis                 4905.0, 5865.0, 6844.0, 6857.0, 9515.0, 9699.0, 11069.0, 115827.0, 134957.0 
GO:1903779 BP 2.56e-04 12/1933    55/28555 D07 regulation of cardiac conduction         476.0, 483.0, 488.0, 490.0, 491.0, 2281.0, 3708.0, 4842.0, 6262.0, 6546.0, 6547.0, 30845.0 
GO:0035725 BP 2.59e-04 17/1933    97/28555 D08 sodium ion transmembrane transport       40.0, 483.0, 3775.0, 6323.0, 6326.0, 6327.0, 6330.0, 6334.0, 6546.0, 6547.0, 6557.0, 9497.0, 25769.0, 57282.0, 57419.0, 133308.0, 348980.0 
GO:0007187 BP 2.59e-04 13/1933    63/28555 D06 G protein-coupled receptor signaling pathway, coupled to cyclic nucleotide second messenger 1128.0, 1129.0, 1131.0, 1268.0, 1812.0, 3352.0, 3356.0, 3358.0, 3361.0, 3363.0, 6752.0, 6753.0, 7253.0 
GO:0071233 BP 2.67e-04  5/1933    10/28555 D07 cellular response to leucine             2475.0, 27244.0, 58528.0, 143686.0, 197131.0 
GO:0048791 BP 2.67e-04  5/1933    10/28555 D09 calcium ion-regulated exocytosis of neurotransmitter 6857.0, 9699.0, 9783.0, 22999.0, 127833.0 
GO:1990253 BP 2.67e-04  5/1933    10/28555 D08 cellular response to leucine starvation  2475.0, 27244.0, 58528.0, 143686.0, 440275.0 
GO:0046834 BP 2.80e-04  6/1933    15/28555 D06 lipid phosphorylation                    1607.0, 8526.0, 9162.0, 55750.0, 64781.0, 160851.0 
GO:0006112 BP 2.80e-04  6/1933    15/28555 D05 energy reserve metabolic process         2475.0, 2673.0, 4160.0, 9365.0, 55022.0, 112609.0 
GO:0015015 BP 2.81e-04  4/1933     6/28555 D08 heparan sulfate proteoglycan biosynthetic process, enzymatic modification 9653.0, 90161.0, 222537.0, 266722.0 
GO:0060992 BP 2.81e-04  4/1933     6/28555 D04 response to fungicide                    6715.0, 6770.0, 10765.0, 23028.0 
GO:1905150 BP 2.81e-04  4/1933     6/28555 D10 regulation of voltage-gated sodium channel activity 2257.0, 2258.0, 2259.0, 7871.0 
GO:0007270 BP 2.81e-04  4/1933     6/28555 D08 neuron-neuron synaptic transmission      5728.0, 7416.0, 23095.0, 29767.0 
GO:0035249 BP 3.01e-04  8/1933    27/28555 D08 synaptic transmission, glutamatergic     1006.0, 1020.0, 2891.0, 5071.0, 9746.0, 63908.0, 246213.0, 440279.0 
GO:0099703 BP 3.10e-04  3/1933     3/28555 D13 induction of synaptic vesicle exocytosis by positive regulation of presynaptic cytosolic calcium ion concentration 783.0, 1020.0, 1268.0 
GO:0071277 BP 3.16e-04 15/1933    81/28555 D06 cellular response to calcium ion         673.0, 2978.0, 3756.0, 4205.0, 5563.0, 6857.0, 6860.0, 22871.0, 57586.0, 63928.0, 127833.0, 131034.0, 144402.0, 148281.0, 341359.0 
GO:0005975 BP 3.47e-04 21/1933   134/28555 D03 carbohydrate metabolic process           1431.0, 2821.0, 3419.0, 4121.0, 4199.0, 6515.0, 8703.0, 8869.0, 9331.0, 9365.0, 9695.0, 10690.0, 27294.0, 51301.0, 55915.0, 64921.0, 132789.0, 140838.0, 152831.0, 197021.0, 347404.0 
GO:0043161 BP 3.61e-04 25/1933   174/28555 D09 proteasome-mediated ubiquitin-dependent protein catabolic process 3093.0, 5071.0, 5527.0, 5718.0, 6478.0, 7345.0, 8945.0, 9373.0, 9575.0, 9870.0, 10197.0, 10299.0, 11059.0, 23327.0, 25852.0, 55284.0, 55294.0, 57520.0, 57531.0, 57542.0, 64839.0, 79718.0, 83892.0, 90025.0, 137886.0 
GO:0006915 BP 4.05e-04 59/1933   548/28555 D04 apoptotic process                        330.0, 699.0, 701.0, 1111.0, 1432.0, 1459.0, 2045.0, 2308.0, 4205.0, 4435.0, 4976.0, 5058.0, 5178.0, 5515.0, 5521.0, 5579.0, 5580.0, 5581.0, 5594.0, 5728.0, 6197.0, 6416.0, 6425.0, 6478.0, 7074.0, 7416.0, 8165.0, 8565.0, 9577.0, 9748.0, 9870.0, 10017.0, 10134.0, 10197.0, 10313.0, 10371.0, 10395.0, 10787.0, 10884.0, 11040.0, 22974.0, 23089.0, 23095.0, 26586.0, 26999.0, 27065.0, 51454.0, 51652.0, 51765.0, 55312.0, 55632.0, 57144.0, 64393.0, 64426.0, 79960.0, 80034.0, 81566.0, 137970.0, 375337.0 
GO:0007413 BP 4.23e-04  6/1933    16/28555 D08 axonal fasciculation                     1268.0, 4897.0, 8851.0, 10371.0, 57463.0, 152330.0 
GO:0021766 BP 4.31e-04 12/1933    58/28555 D03 hippocampus development                  1020.0, 2044.0, 2258.0, 2932.0, 3361.0, 3736.0, 4747.0, 5048.0, 5649.0, 6715.0, 8648.0, 8851.0 
GO:0000902 BP 4.54e-04 14/1933    75/28555 D03 cell morphogenesis                       1004.0, 1005.0, 1006.0, 1010.0, 1432.0, 5800.0, 10087.0, 10129.0, 10486.0, 10787.0, 23256.0, 26999.0, 151354.0, 317719.0 
GO:0006182 BP 4.62e-04  5/1933    11/28555 D11 cGMP biosynthetic process                2977.0, 2982.0, 2983.0, 2984.0, 4879.0 
GO:0036444 BP 4.62e-04  5/1933    11/28555 D10 calcium import into the mitochondrion    4976.0, 10367.0, 10939.0, 90550.0, 286097.0 
GO:0035195 BP 1.73e-06  3/1933   548/28555 D10 gene silencing by miRNA                  29883.0, 57472.0, 693127.0 
GO:0050911 BP 1.78e-06  2/1933   403/28555 D05 detection of chemical stimulus involved in sensory perception of smell 4992.0, 4995.0 
GO:0006955 BP 2.88e-05  4/1933   291/28555 D02 immune response                          654.0, 4986.0, 10087.0, 10178.0 
GO:0006396 BP 7.64e-05 10/1933   420/28555 D07 RNA processing                           103.0, 1996.0, 6041.0, 11218.0, 29102.0, 79707.0, 83857.0, 100033800.0, 100033814.0, 100033818.0 
GO:1902711 CC 1.04e-07 10/1933    19/28555 D04 GABA-A receptor complex                  2554.0, 2555.0, 2556.0, 2557.0, 2558.0, 2559.0, 2561.0, 2562.0, 2566.0, 2567.0 
GO:0042734 CC 2.21e-07 19/1933    59/28555 D05 presynaptic membrane                     2572.0, 2903.0, 3736.0, 3737.0, 3747.0, 3756.0, 6453.0, 6616.0, 6855.0, 6857.0, 9378.0, 9699.0, 9783.0, 22999.0, 27020.0, 50618.0, 57528.0, 386617.0, 440279.0 
GO:0032590 CC 2.45e-07 12/1933    30/28555 D06 dendrite membrane                        2554.0, 2555.0, 2556.0, 2557.0, 2558.0, 2559.0, 2566.0, 2567.0, 3747.0, 9495.0, 23710.0, 24141.0 
GO:0043679 CC 2.46e-07 17/1933    53/28555 D03 axon terminus                            1006.0, 1128.0, 2043.0, 2571.0, 2805.0, 3736.0, 3737.0, 5173.0, 5179.0, 5368.0, 6505.0, 6546.0, 6547.0, 7162.0, 23767.0, 57282.0, 246213.0 
GO:0099061 CC 2.58e-07 18/1933    47/28555 D08 integral component of postsynaptic density membrane 1128.0, 1949.0, 2045.0, 2066.0, 2890.0, 2903.0, 7779.0, 9746.0, 9890.0, 11122.0, 22865.0, 22883.0, 22986.0, 26045.0, 27020.0, 53616.0, 81832.0, 347731.0 
GO:0098982 CC 2.89e-07 26/1933    60/28555 D04 GABA-ergic synapse                       490.0, 491.0, 793.0, 1268.0, 2066.0, 2556.0, 2557.0, 2558.0, 2561.0, 2566.0, 2567.0, 2596.0, 2743.0, 2982.0, 3751.0, 3752.0, 5800.0, 9746.0, 9900.0, 22865.0, 22883.0, 23236.0, 26045.0, 27020.0, 53942.0, 140689.0 
GO:0098685 CC 3.14e-07 21/1933    67/28555 D04 Schaffer collateral - CA1 synapse        1020.0, 1128.0, 1607.0, 2043.0, 2045.0, 2915.0, 3708.0, 4747.0, 5530.0, 5584.0, 6456.0, 6854.0, 6855.0, 7779.0, 9118.0, 9590.0, 22854.0, 26045.0, 27020.0, 84062.0, 134957.0 
GO:0099060 CC 3.49e-07 11/1933    21/28555 D07 integral component of postsynaptic specialization membrane 1134.0, 2556.0, 2557.0, 2558.0, 2561.0, 3361.0, 3751.0, 3752.0, 22865.0, 22871.0, 26045.0 
GO:0098794 CC 3.71e-07 24/1933    89/28555 D02 postsynapse                              163.0, 577.0, 814.0, 1994.0, 2554.0, 2555.0, 2556.0, 2557.0, 2558.0, 2559.0, 2566.0, 2567.0, 2891.0, 2932.0, 6546.0, 6547.0, 6616.0, 8936.0, 9118.0, 22871.0, 22930.0, 23236.0, 57282.0, 91752.0 
GO:0098793 CC 5.26e-07 23/1933   106/28555 D02 presynapse                               491.0, 783.0, 1020.0, 4311.0, 5071.0, 6453.0, 6505.0, 7532.0, 8618.0, 8825.0, 8851.0, 8867.0, 22829.0, 22871.0, 26052.0, 27163.0, 50618.0, 51560.0, 57502.0, 60482.0, 84162.0, 91752.0, 341359.0 
GO:0045211 CC 6.92e-07 35/1933   140/28555 D05 postsynaptic membrane                    287.0, 288.0, 1129.0, 1131.0, 1134.0, 1607.0, 2066.0, 2554.0, 2555.0, 2559.0, 2562.0, 2566.0, 2567.0, 2742.0, 2743.0, 2904.0, 3747.0, 3751.0, 3752.0, 3778.0, 5728.0, 6801.0, 8001.0, 9093.0, 9746.0, 10243.0, 22883.0, 23426.0, 27065.0, 57528.0, 57692.0, 80059.0, 84062.0, 84896.0, 386617.0 
GO:0030672 CC 8.04e-07 29/1933    71/28555 D08 synaptic vesicle membrane                273.0, 801.0, 2572.0, 2890.0, 3382.0, 6456.0, 6844.0, 6854.0, 6855.0, 6857.0, 9162.0, 9522.0, 9899.0, 9900.0, 10059.0, 22987.0, 23312.0, 24141.0, 26503.0, 55530.0, 79772.0, 84062.0, 127262.0, 127833.0, 132204.0, 133308.0, 148281.0, 246213.0, 440279.0 
GO:0043197 CC 8.66e-07 39/1933   150/28555 D06 dendritic spine                          40.0, 88.0, 793.0, 1812.0, 2043.0, 2823.0, 2890.0, 2891.0, 2903.0, 3739.0, 3751.0, 3752.0, 4131.0, 4842.0, 5530.0, 5577.0, 5728.0, 5800.0, 6453.0, 6505.0, 6546.0, 6547.0, 6801.0, 7074.0, 8499.0, 8851.0, 9162.0, 9456.0, 9495.0, 9758.0, 9912.0, 10152.0, 10564.0, 22871.0, 26052.0, 56899.0, 58489.0, 84062.0, 91752.0 
GO:0008076 CC 8.94e-07 24/1933    86/28555 D07 voltage-gated potassium channel complex  801.0, 1740.0, 1804.0, 3736.0, 3737.0, 3739.0, 3747.0, 3751.0, 3752.0, 3756.0, 3775.0, 3776.0, 3778.0, 3786.0, 3788.0, 6616.0, 6844.0, 7881.0, 26047.0, 27012.0, 30820.0, 56479.0, 57463.0, 80333.0 
GO:1904115 CC 9.57e-07 17/1933    58/28555 D06 axon cytoplasm                           1176.0, 1740.0, 1778.0, 3800.0, 4747.0, 4976.0, 5048.0, 5874.0, 7014.0, 9371.0, 10947.0, 11127.0, 23095.0, 55638.0, 79882.0, 81565.0, 84062.0 
GO:0043204 CC 9.95e-07 39/1933   151/28555 D02 perikaryon                               116.0, 445.0, 1020.0, 1740.0, 1996.0, 2026.0, 2043.0, 2596.0, 2806.0, 3361.0, 3736.0, 3737.0, 3747.0, 3751.0, 3756.0, 3775.0, 4131.0, 5066.0, 5126.0, 5170.0, 5179.0, 5274.0, 5594.0, 6416.0, 6505.0, 6515.0, 6547.0, 7881.0, 8001.0, 8851.0, 23426.0, 26047.0, 26230.0, 57282.0, 57463.0, 60482.0, 85397.0, 170506.0, 246213.0 
GO:0030424 CC 1.26e-06 75/1933   300/28555 D05 axon                                     793.0, 1020.0, 1644.0, 1859.0, 1996.0, 2043.0, 2044.0, 2258.0, 2566.0, 2572.0, 2617.0, 2664.0, 2932.0, 3356.0, 3359.0, 3737.0, 3739.0, 3747.0, 3756.0, 4131.0, 4135.0, 4311.0, 4345.0, 4741.0, 4747.0, 4763.0, 4856.0, 5058.0, 5563.0, 5594.0, 5800.0, 6049.0, 6091.0, 6323.0, 6326.0, 6334.0, 6416.0, 6505.0, 6546.0, 6547.0, 6857.0, 6860.0, 6863.0, 7976.0, 8499.0, 8851.0, 9162.0, 9456.0, 10371.0, 22876.0, 23057.0, 23077.0, 23095.0, 23284.0, 26047.0, 26052.0, 26278.0, 27020.0, 27255.0, 51062.0, 53616.0, 55219.0, 55714.0, 57586.0, 60482.0, 79884.0, 84062.0, 126731.0, 127833.0, 130074.0, 136319.0, 152330.0, 170506.0, 253559.0, 348980.0 
GO:0098839 CC 1.28e-06 14/1933    40/28555 D06 postsynaptic density membrane            88.0, 491.0, 1740.0, 2043.0, 2891.0, 2903.0, 2904.0, 2915.0, 3756.0, 8825.0, 22829.0, 57502.0, 58489.0, 81832.0 
GO:0043025 CC 1.32e-06 66/1933   330/28555 D03 neuronal cell body                       40.0, 659.0, 793.0, 1020.0, 1620.0, 1644.0, 2044.0, 2045.0, 2182.0, 2475.0, 2664.0, 2823.0, 2890.0, 2891.0, 3320.0, 3356.0, 3359.0, 3736.0, 3752.0, 3776.0, 3800.0, 4131.0, 4133.0, 4311.0, 4345.0, 4856.0, 5048.0, 5173.0, 5179.0, 5274.0, 5368.0, 5563.0, 5577.0, 6453.0, 6456.0, 6478.0, 6505.0, 6546.0, 6547.0, 6715.0, 6750.0, 6770.0, 6801.0, 6860.0, 6863.0, 7074.0, 7224.0, 7976.0, 8507.0, 8851.0, 9378.0, 9481.0, 9590.0, 9693.0, 9900.0, 11075.0, 22866.0, 22876.0, 26047.0, 55607.0, 57282.0, 57468.0, 57626.0, 91752.0, 140767.0, 143187.0 
GO:0043005 CC 1.43e-06 79/1933   319/28555 D04 neuron projection                        116.0, 287.0, 288.0, 793.0, 1020.0, 1134.0, 1641.0, 1740.0, 2042.0, 2043.0, 2044.0, 2045.0, 2258.0, 2554.0, 2555.0, 2556.0, 2557.0, 2558.0, 2559.0, 2561.0, 2562.0, 2566.0, 2567.0, 2742.0, 2743.0, 2823.0, 2825.0, 2847.0, 2904.0, 2915.0, 3359.0, 4133.0, 4345.0, 4644.0, 4889.0, 4897.0, 4986.0, 5048.0, 5066.0, 5071.0, 5122.0, 5126.0, 5649.0, 5728.0, 5800.0, 6014.0, 6478.0, 6616.0, 6752.0, 6753.0, 6770.0, 6844.0, 6855.0, 6857.0, 8001.0, 8648.0, 8851.0, 9693.0, 9899.0, 9900.0, 10109.0, 10178.0, 11075.0, 22866.0, 22987.0, 23095.0, 23426.0, 26575.0, 26999.0, 55212.0, 55714.0, 57468.0, 64919.0, 84062.0, 116442.0, 121278.0, 132204.0, 135138.0, 140767.0 
GO:0098978 CC 1.46e-06 80/1933   302/28555 D04 glutamatergic synapse                    88.0, 163.0, 490.0, 491.0, 793.0, 814.0, 1006.0, 1020.0, 1128.0, 1268.0, 1432.0, 1607.0, 1948.0, 1949.0, 1994.0, 2043.0, 2045.0, 2066.0, 2475.0, 2823.0, 2890.0, 2903.0, 2932.0, 2982.0, 3356.0, 3359.0, 3736.0, 3751.0, 5063.0, 5520.0, 5530.0, 5532.0, 5577.0, 5584.0, 5800.0, 6326.0, 6453.0, 6456.0, 6616.0, 6792.0, 6854.0, 6857.0, 7074.0, 7534.0, 8499.0, 8526.0, 8618.0, 8745.0, 9211.0, 9456.0, 9746.0, 9890.0, 9900.0, 9912.0, 10109.0, 11122.0, 22854.0, 22866.0, 22883.0, 22986.0, 23236.0, 23284.0, 23426.0, 23767.0, 26045.0, 26052.0, 26280.0, 27020.0, 27065.0, 53616.0, 55607.0, 58489.0, 81832.0, 84062.0, 84896.0, 139065.0, 147381.0, 148281.0, 347731.0, 401190.0 
GO:0014069 CC 1.68e-06 47/1933   237/28555 D04 postsynaptic density                     119.0, 476.0, 659.0, 1020.0, 1740.0, 2596.0, 2785.0, 2890.0, 2891.0, 2903.0, 2904.0, 3631.0, 3708.0, 3751.0, 3752.0, 4131.0, 4842.0, 4905.0, 5063.0, 5170.0, 5594.0, 6546.0, 6547.0, 6801.0, 6854.0, 8851.0, 9162.0, 9201.0, 9456.0, 9495.0, 9867.0, 9912.0, 10097.0, 10243.0, 10486.0, 22871.0, 23229.0, 23362.0, 23426.0, 26052.0, 29102.0, 55607.0, 56899.0, 81831.0, 81832.0, 84062.0, 642938.0 
GO:0030425 CC 1.78e-06 88/1933   403/28555 D05 dendrite                                 288.0, 659.0, 793.0, 1020.0, 1128.0, 1129.0, 1131.0, 1620.0, 1859.0, 1996.0, 2043.0, 2044.0, 2045.0, 2258.0, 2475.0, 2596.0, 2743.0, 2782.0, 2785.0, 2890.0, 2891.0, 2932.0, 3352.0, 3356.0, 3358.0, 3361.0, 3363.0, 3632.0, 3736.0, 3737.0, 3747.0, 3756.0, 3775.0, 4131.0, 4133.0, 4135.0, 4139.0, 4311.0, 4763.0, 4856.0, 4976.0, 5058.0, 5126.0, 5173.0, 5179.0, 5368.0, 5563.0, 5649.0, 6505.0, 6546.0, 6547.0, 6801.0, 7162.0, 7224.0, 7976.0, 8001.0, 8851.0, 9456.0, 9746.0, 9900.0, 9912.0, 10243.0, 10371.0, 10769.0, 22871.0, 22876.0, 23095.0, 23426.0, 25921.0, 26047.0, 26278.0, 27020.0, 27065.0, 30001.0, 30820.0, 51617.0, 55607.0, 57282.0, 57463.0, 57502.0, 57626.0, 57692.0, 60482.0, 80762.0, 84548.0, 85397.0, 170506.0, 348980.0 
GO:0008021 CC 1.95e-06 24/1933   122/28555 D09 synaptic vesicle                         273.0, 1183.0, 1644.0, 2903.0, 4311.0, 5865.0, 6616.0, 6844.0, 6855.0, 6857.0, 7416.0, 9892.0, 9899.0, 9900.0, 22987.0, 23095.0, 23312.0, 23335.0, 55530.0, 81565.0, 115827.0, 127262.0, 134957.0, 143187.0 
GO:0045202 CC 2.19e-06 86/1933   393/28555 D03 synapse                                  785.0, 793.0, 1128.0, 1129.0, 1131.0, 1134.0, 1404.0, 2257.0, 2554.0, 2555.0, 2556.0, 2557.0, 2558.0, 2559.0, 2561.0, 2562.0, 2566.0, 2567.0, 2742.0, 2743.0, 2744.0, 2782.0, 3352.0, 3358.0, 3359.0, 3363.0, 3736.0, 3747.0, 3777.0, 3786.0, 4131.0, 4311.0, 4649.0, 4842.0, 4889.0, 4986.0, 5048.0, 5515.0, 6014.0, 6327.0, 6386.0, 6546.0, 6547.0, 6750.0, 6844.0, 6854.0, 6860.0, 6863.0, 7074.0, 8001.0, 8567.0, 8825.0, 9162.0, 9373.0, 9497.0, 9693.0, 9990.0, 10313.0, 11245.0, 22829.0, 22871.0, 23057.0, 23732.0, 26230.0, 26575.0, 26999.0, 27115.0, 29767.0, 55219.0, 56133.0, 56888.0, 57144.0, 57282.0, 57468.0, 57502.0, 57586.0, 60412.0, 60482.0, 63908.0, 80762.0, 83660.0, 85397.0, 118427.0, 253559.0, 375567.0, 402117.0 
GO:0000139 CC 2.23e-06 88/1933   621/28555 D05 Golgi membrane                           377.0, 390.0, 403.0, 753.0, 1174.0, 2475.0, 2572.0, 2650.0, 2890.0, 3382.0, 3460.0, 4121.0, 4905.0, 5007.0, 5584.0, 5768.0, 5870.0, 6252.0, 6456.0, 7357.0, 8703.0, 8706.0, 8707.0, 8708.0, 8869.0, 9217.0, 9331.0, 9334.0, 9348.0, 9486.0, 9583.0, 9653.0, 9746.0, 9867.0, 9896.0, 9917.0, 10059.0, 10090.0, 10125.0, 10313.0, 10484.0, 10564.0, 10678.0, 11041.0, 11311.0, 11320.0, 22883.0, 23057.0, 23243.0, 23256.0, 23760.0, 25849.0, 26035.0, 26958.0, 50515.0, 51046.0, 51062.0, 51301.0, 51560.0, 54503.0, 55298.0, 55638.0, 56937.0, 57531.0, 63917.0, 64409.0, 65977.0, 79158.0, 80310.0, 80762.0, 81849.0, 84302.0, 84679.0, 84910.0, 84912.0, 90161.0, 92370.0, 116442.0, 122553.0, 127845.0, 143187.0, 149175.0, 222537.0, 254887.0, 285533.0, 337876.0, 375056.0, 442117.0 
GO:0031594 CC 2.48e-06 17/1933    69/28555 D04 neuromuscular junction                   288.0, 1020.0, 1134.0, 1740.0, 2043.0, 2045.0, 4747.0, 6547.0, 6855.0, 8851.0, 9093.0, 9515.0, 9900.0, 55607.0, 60482.0, 134957.0, 440279.0 
GO:0048471 CC 2.58e-06 88/1933   696/28555 D02 perinuclear region of cytoplasm          309.0, 377.0, 488.0, 535.0, 701.0, 1022.0, 1508.0, 1540.0, 1780.0, 2009.0, 2044.0, 2572.0, 3320.0, 3624.0, 3708.0, 3788.0, 3918.0, 4131.0, 4135.0, 4212.0, 4591.0, 4745.0, 4842.0, 5007.0, 5048.0, 5066.0, 5071.0, 5144.0, 5577.0, 5580.0, 5581.0, 5797.0, 5801.0, 5865.0, 6456.0, 6547.0, 6616.0, 6715.0, 6792.0, 6844.0, 6855.0, 7164.0, 7529.0, 8851.0, 8854.0, 8867.0, 9270.0, 9472.0, 9685.0, 9693.0, 9748.0, 10059.0, 10079.0, 10087.0, 10178.0, 10193.0, 10484.0, 10562.0, 10564.0, 10980.0, 11075.0, 26019.0, 26052.0, 26276.0, 26999.0, 30845.0, 51167.0, 51765.0, 53349.0, 54511.0, 54536.0, 54836.0, 55294.0, 55975.0, 56897.0, 57608.0, 57692.0, 66036.0, 79589.0, 80762.0, 83698.0, 84649.0, 114569.0, 115827.0, 130074.0, 136319.0, 143187.0, 284161.0 
GO:0005739 CC 2.83e-06 152/1933  1285/28555 D05 mitochondrion                            16.0, 18.0, 205.0, 287.0, 291.0, 309.0, 384.0, 411.0, 586.0, 1352.0, 1431.0, 1432.0, 1629.0, 1738.0, 2066.0, 2308.0, 2617.0, 2744.0, 2806.0, 2820.0, 2932.0, 2936.0, 3098.0, 3141.0, 3320.0, 3419.0, 3658.0, 3845.0, 4199.0, 4522.0, 4686.0, 4704.0, 4719.0, 4836.0, 4842.0, 4898.0, 4976.0, 5019.0, 5071.0, 5160.0, 5165.0, 5315.0, 5515.0, 5521.0, 5530.0, 5534.0, 5580.0, 5581.0, 5594.0, 5601.0, 5602.0, 5604.0, 5728.0, 5832.0, 5903.0, 6546.0, 6782.0, 6832.0, 7029.0, 7416.0, 7529.0, 7532.0, 7533.0, 7534.0, 7915.0, 7991.0, 8165.0, 8508.0, 8604.0, 8838.0, 9016.0, 9054.0, 9093.0, 9172.0, 9329.0, 9481.0, 9673.0, 9804.0, 9823.0, 9868.0, 9958.0, 10017.0, 10059.0, 10087.0, 10134.0, 10367.0, 10531.0, 10562.0, 10884.0, 10939.0, 10953.0, 10989.0, 11022.0, 11216.0, 22843.0, 23078.0, 23095.0, 23408.0, 23530.0, 23710.0, 25813.0, 25973.0, 26278.0, 26355.0, 27330.0, 29078.0, 51067.0, 51095.0, 51309.0, 51571.0, 51805.0, 53349.0, 54332.0, 54704.0, 54881.0, 55294.0, 55312.0, 55316.0, 55335.0, 55744.0, 55750.0, 55847.0, 56181.0, 57144.0, 60493.0, 60558.0, 63899.0, 64112.0, 64756.0, 79133.0, 79675.0, 79810.0, 79814.0, 80232.0, 80309.0, 83693.0, 84340.0, 84649.0, 90362.0, 90550.0, 94081.0, 114294.0, 123263.0, 124454.0, 129607.0, 140707.0, 160760.0, 166785.0, 170506.0, 285343.0, 375748.0, 401505.0 
GO:0005794 CC 2.93e-06 125/1933   985/28555 D05 Golgi apparatus                          109.0, 288.0, 403.0, 411.0, 412.0, 476.0, 535.0, 987.0, 1174.0, 1176.0, 1183.0, 2043.0, 2196.0, 2664.0, 3361.0, 3382.0, 4121.0, 4905.0, 4925.0, 5007.0, 5071.0, 5527.0, 5563.0, 5581.0, 5594.0, 5604.0, 5744.0, 5768.0, 5865.0, 5870.0, 6857.0, 7707.0, 7779.0, 8428.0, 8703.0, 8706.0, 8707.0, 8708.0, 8925.0, 9213.0, 9217.0, 9348.0, 9397.0, 9486.0, 9581.0, 9583.0, 9648.0, 9665.0, 9685.0, 9702.0, 9732.0, 9910.0, 9917.0, 10059.0, 10087.0, 10125.0, 10178.0, 10313.0, 10447.0, 10564.0, 10678.0, 10690.0, 10947.0, 11041.0, 11075.0, 11311.0, 22871.0, 22920.0, 22927.0, 22930.0, 23042.0, 23057.0, 23271.0, 23327.0, 23531.0, 23710.0, 23760.0, 25849.0, 26035.0, 26047.0, 26052.0, 26276.0, 51062.0, 51535.0, 51560.0, 51617.0, 51761.0, 51765.0, 53349.0, 54812.0, 55294.0, 55632.0, 55832.0, 55870.0, 57089.0, 60684.0, 63917.0, 64409.0, 65977.0, 78986.0, 79084.0, 79109.0, 79158.0, 79589.0, 79939.0, 80762.0, 83468.0, 84541.0, 84910.0, 84912.0, 85465.0, 92370.0, 116442.0, 118427.0, 132299.0, 137886.0, 143187.0, 149175.0, 150786.0, 161291.0, 200407.0, 254887.0, 340146.0, 442117.0, 730094.0 
GO:0005789 CC 3.12e-06 116/1933   960/28555 D04 endoplasmic reticulum membrane           412.0, 488.0, 537.0, 1040.0, 1047.0, 1080.0, 1131.0, 1183.0, 1592.0, 1812.0, 2135.0, 2182.0, 2475.0, 2890.0, 2891.0, 2984.0, 3156.0, 3460.0, 3708.0, 3737.0, 3776.0, 4306.0, 4948.0, 5007.0, 5870.0, 6386.0, 6441.0, 6547.0, 6715.0, 6734.0, 7345.0, 7991.0, 8396.0, 8760.0, 9217.0, 9663.0, 9746.0, 9791.0, 9821.0, 9840.0, 9867.0, 9926.0, 10059.0, 10087.0, 10125.0, 10134.0, 10299.0, 10313.0, 10324.0, 10479.0, 10484.0, 10613.0, 22883.0, 22930.0, 23023.0, 23065.0, 23256.0, 23305.0, 23420.0, 23426.0, 23463.0, 23507.0, 23760.0, 23767.0, 24145.0, 26958.0, 27065.0, 30001.0, 51062.0, 51141.0, 51167.0, 51594.0, 53349.0, 54495.0, 54511.0, 55102.0, 55298.0, 56648.0, 57146.0, 57488.0, 57552.0, 57620.0, 64225.0, 65055.0, 79102.0, 79772.0, 79796.0, 79982.0, 80055.0, 84062.0, 84197.0, 84649.0, 85465.0, 112609.0, 114882.0, 130367.0, 143187.0, 145173.0, 145226.0, 145447.0, 151742.0, 153830.0, 157506.0, 159371.0, 165679.0, 195814.0, 197021.0, 203859.0, 253558.0, 253782.0, 260293.0, 283820.0, 284161.0, 285533.0, 286410.0, 375056.0 
GO:0005887 CC 4.06e-06 166/1933  1395/28555 D04 integral component of plasma membrane    40.0, 91.0, 109.0, 291.0, 488.0, 490.0, 491.0, 577.0, 659.0, 783.0, 961.0, 1080.0, 1128.0, 1129.0, 1131.0, 1134.0, 1183.0, 1268.0, 1308.0, 1812.0, 1948.0, 1949.0, 2042.0, 2043.0, 2044.0, 2045.0, 2066.0, 2554.0, 2555.0, 2556.0, 2557.0, 2558.0, 2559.0, 2561.0, 2562.0, 2566.0, 2567.0, 2700.0, 2742.0, 2743.0, 2825.0, 2830.0, 2835.0, 2842.0, 2845.0, 2847.0, 2891.0, 2903.0, 2904.0, 2915.0, 3352.0, 3356.0, 3358.0, 3359.0, 3361.0, 3363.0, 3460.0, 3736.0, 3737.0, 3739.0, 3747.0, 3751.0, 3756.0, 3775.0, 3776.0, 3777.0, 3786.0, 3815.0, 4311.0, 4345.0, 4829.0, 4883.0, 4889.0, 4897.0, 4986.0, 4995.0, 5099.0, 5797.0, 5800.0, 6091.0, 6326.0, 6505.0, 6515.0, 6546.0, 6547.0, 6752.0, 6753.0, 6844.0, 6865.0, 6869.0, 7102.0, 7162.0, 7222.0, 7224.0, 7253.0, 7348.0, 7871.0, 7991.0, 8001.0, 8455.0, 8745.0, 8808.0, 8869.0, 9016.0, 9194.0, 9201.0, 9293.0, 9365.0, 9378.0, 9693.0, 9890.0, 9962.0, 9990.0, 10100.0, 10134.0, 10154.0, 10178.0, 10371.0, 10886.0, 11122.0, 11245.0, 22829.0, 22871.0, 23284.0, 23507.0, 23531.0, 23596.0, 23765.0, 23767.0, 25769.0, 26503.0, 27012.0, 27075.0, 27328.0, 29953.0, 29967.0, 54112.0, 55714.0, 56097.0, 56133.0, 56134.0, 56147.0, 56172.0, 56479.0, 57181.0, 57419.0, 57468.0, 57488.0, 57502.0, 57575.0, 57586.0, 59350.0, 64327.0, 64881.0, 81796.0, 83550.0, 84189.0, 84539.0, 84570.0, 90134.0, 114134.0, 151473.0, 163404.0, 286410.0, 339390.0, 348980.0 
GO:0016020 CC 4.20e-06 254/1933  2115/28555 D02 membrane                                 16.0, 47.0, 103.0, 109.0, 163.0, 226.0, 291.0, 309.0, 334.0, 412.0, 476.0, 488.0, 490.0, 699.0, 705.0, 891.0, 956.0, 987.0, 1020.0, 1080.0, 1128.0, 1174.0, 1213.0, 1503.0, 1740.0, 1778.0, 1994.0, 2026.0, 2182.0, 2280.0, 2281.0, 2475.0, 2733.0, 2782.0, 2821.0, 3074.0, 3320.0, 3376.0, 3632.0, 3708.0, 3747.0, 3845.0, 3918.0, 3939.0, 3964.0, 4121.0, 4168.0, 4173.0, 4345.0, 4354.0, 4436.0, 4437.0, 4522.0, 4644.0, 4763.0, 4889.0, 4952.0, 4976.0, 5007.0, 5066.0, 5122.0, 5126.0, 5170.0, 5213.0, 5289.0, 5291.0, 5515.0, 5550.0, 5591.0, 5718.0, 5870.0, 5903.0, 5912.0, 6262.0, 6295.0, 6326.0, 6386.0, 6505.0, 6546.0, 6547.0, 6557.0, 6616.0, 6709.0, 6734.0, 6801.0, 6844.0, 7074.0, 7111.0, 7266.0, 7357.0, 7416.0, 7436.0, 7447.0, 7529.0, 7532.0, 7798.0, 8079.0, 8165.0, 8428.0, 8526.0, 8760.0, 8776.0, 8851.0, 8925.0, 9108.0, 9110.0, 9114.0, 9175.0, 9270.0, 9353.0, 9371.0, 9486.0, 9497.0, 9530.0, 9583.0, 9648.0, 9653.0, 9665.0, 9685.0, 9693.0, 9732.0, 9782.0, 9791.0, 9868.0, 9885.0, 9899.0, 9926.0, 9929.0, 10017.0, 10040.0, 10056.0, 10059.0, 10087.0, 10097.0, 10125.0, 10134.0, 10154.0, 10197.0, 10294.0, 10299.0, 10525.0, 10564.0, 10594.0, 10658.0, 10953.0, 10973.0, 10989.0, 11052.0, 11069.0, 11075.0, 11218.0, 22986.0, 23035.0, 23077.0, 23305.0, 23339.0, 23365.0, 23392.0, 23420.0, 23463.0, 23530.0, 23531.0, 23592.0, 23633.0, 24145.0, 25827.0, 25921.0, 25975.0, 26047.0, 26052.0, 26230.0, 26503.0, 26750.0, 26960.0, 26999.0, 27067.0, 27075.0, 27339.0, 28969.0, 29789.0, 29883.0, 30001.0, 50515.0, 51382.0, 51571.0, 51594.0, 51678.0, 51765.0, 53349.0, 54332.0, 54497.0, 54503.0, 54511.0, 54536.0, 54542.0, 54545.0, 54557.0, 54836.0, 54892.0, 55212.0, 55466.0, 55610.0, 55705.0, 55714.0, 55750.0, 55832.0, 56897.0, 57003.0, 57062.0, 57089.0, 57168.0, 57472.0, 57488.0, 57552.0, 57559.0, 59339.0, 60412.0, 64225.0, 64397.0, 65055.0, 65977.0, 65997.0, 66036.0, 79183.0, 79572.0, 79707.0, 79796.0, 79982.0, 81553.0, 81706.0, 83752.0, 84100.0, 84162.0, 84896.0, 84910.0, 84945.0, 92255.0, 114134.0, 114786.0, 114882.0, 121504.0, 127845.0, 130367.0, 145447.0, 152519.0, 163882.0, 221092.0, 253558.0, 253782.0, 284161.0, 375056.0, 375612.0, 387890.0, 100507421.0 
GO:0005783 CC 4.91e-06 112/1933  1033/28555 D05 endoplasmic reticulum                    288.0, 412.0, 445.0, 476.0, 488.0, 987.0, 1040.0, 1047.0, 1620.0, 1730.0, 1994.0, 2043.0, 2135.0, 2182.0, 2903.0, 3156.0, 3460.0, 3708.0, 3736.0, 4121.0, 4644.0, 4925.0, 5071.0, 5580.0, 5581.0, 5604.0, 5954.0, 6252.0, 6505.0, 6730.0, 6732.0, 6782.0, 6785.0, 7162.0, 7779.0, 7905.0, 8760.0, 9217.0, 9365.0, 9378.0, 9695.0, 9900.0, 9926.0, 10017.0, 10059.0, 10134.0, 10178.0, 10299.0, 10313.0, 10525.0, 10613.0, 11320.0, 22920.0, 23042.0, 23305.0, 23392.0, 23463.0, 23710.0, 24145.0, 26958.0, 27065.0, 27067.0, 28512.0, 29761.0, 29887.0, 30001.0, 51062.0, 51141.0, 51167.0, 51594.0, 53349.0, 54329.0, 54503.0, 54511.0, 55294.0, 56147.0, 57003.0, 57531.0, 57620.0, 60526.0, 64225.0, 65055.0, 66036.0, 79589.0, 79837.0, 79982.0, 80055.0, 80333.0, 80762.0, 83857.0, 84649.0, 84912.0, 112609.0, 122553.0, 127845.0, 130367.0, 134429.0, 137886.0, 148534.0, 152831.0, 153830.0, 161291.0, 195814.0, 197021.0, 200407.0, 253558.0, 253782.0, 254887.0, 284161.0, 286410.0, 340146.0, 439921.0 
GO:0097060 CC 5.72e-06 10/1933    27/28555 D04 synaptic membrane                        1006.0, 2890.0, 2903.0, 2904.0, 3775.0, 8508.0, 8867.0, 9162.0, 10243.0, 23767.0 
GO:0016021 CC 6.05e-06 366/1933  3580/28555 D03 integral component of membrane           109.0, 225.0, 334.0, 412.0, 476.0, 526.0, 535.0, 537.0, 577.0, 608.0, 753.0, 771.0, 887.0, 956.0, 987.0, 1004.0, 1005.0, 1006.0, 1010.0, 1040.0, 1047.0, 1080.0, 1129.0, 1352.0, 1804.0, 1828.0, 2135.0, 2182.0, 2196.0, 2262.0, 2650.0, 2849.0, 2850.0, 2984.0, 3156.0, 3321.0, 3460.0, 3708.0, 3736.0, 3737.0, 3739.0, 3747.0, 3751.0, 3752.0, 3765.0, 3775.0, 3778.0, 3786.0, 3788.0, 4072.0, 4121.0, 4160.0, 4311.0, 4649.0, 4948.0, 4976.0, 4986.0, 4992.0, 5066.0, 5318.0, 5618.0, 5800.0, 5801.0, 6092.0, 6334.0, 6505.0, 6515.0, 6557.0, 6715.0, 7348.0, 7357.0, 7436.0, 7504.0, 7782.0, 7905.0, 7976.0, 8165.0, 8303.0, 8526.0, 8567.0, 8604.0, 8703.0, 8706.0, 8707.0, 8708.0, 8760.0, 8869.0, 9069.0, 9194.0, 9213.0, 9217.0, 9331.0, 9334.0, 9348.0, 9481.0, 9486.0, 9497.0, 9522.0, 9653.0, 9671.0, 9673.0, 9791.0, 9823.0, 9856.0, 9868.0, 9899.0, 9900.0, 9917.0, 9926.0, 9962.0, 9990.0, 10017.0, 10079.0, 10090.0, 10100.0, 10299.0, 10313.0, 10479.0, 10613.0, 10653.0, 10678.0, 10690.0, 10752.0, 10787.0, 10953.0, 11061.0, 11122.0, 11311.0, 11320.0, 22986.0, 22987.0, 22990.0, 23023.0, 23065.0, 23080.0, 23251.0, 23284.0, 23305.0, 23341.0, 23420.0, 23463.0, 23530.0, 23592.0, 23596.0, 23731.0, 23732.0, 24141.0, 24145.0, 25758.0, 25813.0, 25849.0, 25864.0, 25921.0, 26033.0, 26035.0, 26047.0, 26280.0, 26355.0, 26503.0, 27012.0, 27065.0, 27239.0, 29091.0, 29967.0, 50515.0, 51046.0, 51062.0, 51232.0, 51301.0, 51309.0, 51617.0, 51761.0, 53616.0, 54329.0, 54495.0, 54503.0, 54674.0, 54682.0, 54914.0, 55041.0, 55069.0, 55076.0, 55219.0, 55298.0, 55359.0, 55530.0, 55591.0, 55638.0, 55847.0, 55972.0, 56133.0, 56172.0, 56479.0, 56937.0, 57003.0, 57089.0, 57110.0, 57146.0, 57150.0, 57168.0, 57282.0, 57369.0, 57463.0, 57468.0, 57484.0, 57502.0, 57512.0, 57552.0, 57583.0, 57613.0, 57620.0, 57633.0, 57709.0, 57863.0, 59084.0, 59353.0, 60482.0, 63917.0, 63982.0, 64225.0, 64409.0, 64420.0, 64781.0, 65055.0, 78987.0, 79102.0, 79137.0, 79158.0, 79572.0, 79589.0, 79613.0, 79762.0, 79772.0, 79796.0, 79939.0, 79982.0, 80055.0, 80059.0, 80146.0, 80759.0, 80762.0, 81533.0, 81831.0, 81849.0, 83468.0, 83698.0, 83857.0, 84102.0, 84162.0, 84197.0, 84302.0, 84548.0, 84553.0, 84570.0, 84649.0, 84679.0, 84866.0, 84900.0, 84910.0, 84918.0, 84945.0, 85465.0, 90161.0, 92255.0, 92370.0, 112609.0, 114569.0, 114786.0, 114795.0, 114882.0, 120103.0, 120114.0, 120939.0, 121551.0, 124274.0, 127833.0, 127845.0, 129684.0, 130074.0, 130367.0, 130507.0, 131450.0, 133308.0, 137970.0, 139065.0, 140707.0, 140767.0, 143187.0, 145173.0, 145407.0, 146223.0, 148281.0, 148534.0, 148808.0, 149175.0, 151473.0, 151556.0, 151742.0, 152519.0, 152831.0, 153830.0, 157506.0, 158038.0, 159371.0, 160518.0, 160897.0, 161291.0, 162427.0, 163882.0, 165215.0, 165679.0, 195814.0, 196264.0, 196996.0, 197021.0, 200726.0, 201164.0, 201780.0, 203197.0, 203859.0, 221061.0, 221981.0, 222008.0, 222537.0, 222553.0, 246213.0, 253152.0, 253558.0, 253559.0, 253782.0, 254887.0, 256130.0, 260293.0, 266722.0, 283521.0, 283554.0, 283820.0, 284161.0, 285533.0, 285671.0, 286205.0, 337876.0, 340146.0, 341359.0, 341880.0, 343450.0, 344838.0, 347902.0, 349152.0, 375056.0, 375612.0, 387890.0, 388730.0, 399697.0, 399947.0, 401505.0, 408263.0, 439921.0, 441061.0, 442117.0, 728215.0, 730094.0, 100113407.0, 100507421.0, 100507537.0, 112441426.0 
GO:0005654 CC 6.16e-06 369/1933  3789/28555 D02 nucleoplasm                              47.0, 103.0, 132.0, 330.0, 403.0, 490.0, 523.0, 546.0, 659.0, 699.0, 705.0, 801.0, 814.0, 891.0, 894.0, 898.0, 1004.0, 1020.0, 1022.0, 1024.0, 1032.0, 1111.0, 1122.0, 1193.0, 1432.0, 1459.0, 1479.0, 1846.0, 1859.0, 1875.0, 1959.0, 1993.0, 1994.0, 2042.0, 2066.0, 2135.0, 2138.0, 2274.0, 2308.0, 2475.0, 2553.0, 2558.0, 2643.0, 2805.0, 2821.0, 2825.0, 2932.0, 2965.0, 3024.0, 3066.0, 3097.0, 3131.0, 3248.0, 3320.0, 3376.0, 3622.0, 3631.0, 3981.0, 4013.0, 4173.0, 4205.0, 4234.0, 4306.0, 4331.0, 4435.0, 4436.0, 4437.0, 4610.0, 4659.0, 4686.0, 4704.0, 4842.0, 4976.0, 4986.0, 5000.0, 5007.0, 5058.0, 5087.0, 5126.0, 5218.0, 5291.0, 5318.0, 5395.0, 5520.0, 5527.0, 5528.0, 5530.0, 5532.0, 5534.0, 5563.0, 5579.0, 5580.0, 5584.0, 5591.0, 5594.0, 5601.0, 5602.0, 5718.0, 5728.0, 5744.0, 5775.0, 5810.0, 5814.0, 5903.0, 5915.0, 5926.0, 5929.0, 6049.0, 6095.0, 6197.0, 6258.0, 6323.0, 6386.0, 6478.0, 6546.0, 6594.0, 6595.0, 6619.0, 6638.0, 6732.0, 6775.0, 6792.0, 6875.0, 6996.0, 7014.0, 7029.0, 7067.0, 7068.0, 7091.0, 7158.0, 7182.0, 7259.0, 7266.0, 7336.0, 7342.0, 7345.0, 7490.0, 7534.0, 7693.0, 7707.0, 7874.0, 8036.0, 8208.0, 8237.0, 8317.0, 8340.0, 8396.0, 8428.0, 8450.0, 8453.0, 8454.0, 8480.0, 8507.0, 8526.0, 8554.0, 8631.0, 8648.0, 8731.0, 8851.0, 8900.0, 8932.0, 8945.0, 8999.0, 9025.0, 9054.0, 9079.0, 9194.0, 9240.0, 9252.0, 9270.0, 9329.0, 9575.0, 9577.0, 9648.0, 9685.0, 9698.0, 9730.0, 9790.0, 9837.0, 9874.0, 9913.0, 9915.0, 9917.0, 10087.0, 10100.0, 10109.0, 10124.0, 10138.0, 10197.0, 10200.0, 10324.0, 10472.0, 10499.0, 10562.0, 10594.0, 10625.0, 10658.0, 10691.0, 10762.0, 10765.0, 10776.0, 10808.0, 10885.0, 10926.0, 10927.0, 10962.0, 10973.0, 10980.0, 11052.0, 11102.0, 11169.0, 11218.0, 11319.0, 22841.0, 22843.0, 22927.0, 22974.0, 22984.0, 23008.0, 23028.0, 23035.0, 23047.0, 23077.0, 23089.0, 23168.0, 23177.0, 23243.0, 23301.0, 23326.0, 23327.0, 23392.0, 23450.0, 23462.0, 23543.0, 23633.0, 25849.0, 25852.0, 25896.0, 25909.0, 26039.0, 26095.0, 26207.0, 26273.0, 26297.0, 27000.0, 27042.0, 27086.0, 27107.0, 27125.0, 27244.0, 27330.0, 27339.0, 27341.0, 28987.0, 29102.0, 29127.0, 49854.0, 51095.0, 51132.0, 51155.0, 51362.0, 51377.0, 51400.0, 51422.0, 51434.0, 51447.0, 51535.0, 51592.0, 51761.0, 51773.0, 54014.0, 54778.0, 54812.0, 54881.0, 54892.0, 55102.0, 55122.0, 55153.0, 55284.0, 55294.0, 55320.0, 55591.0, 55703.0, 55759.0, 55775.0, 55827.0, 55832.0, 55870.0, 55915.0, 55922.0, 55975.0, 56311.0, 56929.0, 56938.0, 57132.0, 57144.0, 57510.0, 57680.0, 57709.0, 58528.0, 59343.0, 63939.0, 64061.0, 64393.0, 64426.0, 64682.0, 64769.0, 64789.0, 64839.0, 78986.0, 79068.0, 79084.0, 79109.0, 79184.0, 79269.0, 79707.0, 79718.0, 79837.0, 79960.0, 80204.0, 80232.0, 80823.0, 81609.0, 83699.0, 83892.0, 84083.0, 84280.0, 84321.0, 84516.0, 84897.0, 84955.0, 85004.0, 85403.0, 91801.0, 91875.0, 113130.0, 115196.0, 116028.0, 118460.0, 120534.0, 121504.0, 121536.0, 123169.0, 126272.0, 129401.0, 129607.0, 134111.0, 134353.0, 135295.0, 138046.0, 140733.0, 140775.0, 143098.0, 147841.0, 163255.0, 163259.0, 169981.0, 170506.0, 202559.0, 205860.0, 221092.0, 221662.0, 221895.0, 284252.0, 286205.0, 340533.0, 399818.0, 493861.0, 100528062.0 
GO:0048786 CC 6.26e-06 12/1933    39/28555 D02 presynaptic active zone                  2571.0, 2983.0, 6855.0, 7976.0, 8499.0, 9699.0, 9783.0, 9900.0, 9912.0, 22999.0, 127262.0, 440279.0 
GO:0005634 CC 6.30e-06 487/1933  5311/28555 D05 nucleus                                  103.0, 132.0, 226.0, 330.0, 334.0, 403.0, 445.0, 546.0, 673.0, 793.0, 801.0, 814.0, 891.0, 894.0, 898.0, 901.0, 1020.0, 1022.0, 1024.0, 1032.0, 1080.0, 1111.0, 1121.0, 1122.0, 1193.0, 1390.0, 1431.0, 1432.0, 1456.0, 1459.0, 1479.0, 1602.0, 1662.0, 1738.0, 1750.0, 1780.0, 1846.0, 1859.0, 1879.0, 1959.0, 1994.0, 2066.0, 2115.0, 2138.0, 2257.0, 2258.0, 2259.0, 2274.0, 2308.0, 2475.0, 2553.0, 2643.0, 2794.0, 2805.0, 2932.0, 3024.0, 3066.0, 3093.0, 3097.0, 3131.0, 3320.0, 3419.0, 3622.0, 3631.0, 3776.0, 3939.0, 3981.0, 4008.0, 4160.0, 4173.0, 4205.0, 4212.0, 4234.0, 4435.0, 4436.0, 4437.0, 4628.0, 4674.0, 4675.0, 4686.0, 4704.0, 4763.0, 4842.0, 4879.0, 4952.0, 5000.0, 5071.0, 5087.0, 5090.0, 5121.0, 5128.0, 5144.0, 5160.0, 5170.0, 5178.0, 5213.0, 5218.0, 5291.0, 5306.0, 5315.0, 5318.0, 5395.0, 5510.0, 5515.0, 5527.0, 5528.0, 5529.0, 5550.0, 5563.0, 5569.0, 5579.0, 5580.0, 5581.0, 5584.0, 5591.0, 5594.0, 5601.0, 5602.0, 5604.0, 5728.0, 5810.0, 5814.0, 5915.0, 5926.0, 5929.0, 5999.0, 6014.0, 6049.0, 6095.0, 6386.0, 6416.0, 6594.0, 6595.0, 6619.0, 6732.0, 6792.0, 6832.0, 6996.0, 7014.0, 7029.0, 7067.0, 7068.0, 7074.0, 7091.0, 7158.0, 7259.0, 7336.0, 7342.0, 7360.0, 7416.0, 7453.0, 7490.0, 7529.0, 7534.0, 7552.0, 7556.0, 7582.0, 7592.0, 7644.0, 7718.0, 7762.0, 7766.0, 7772.0, 7798.0, 7874.0, 8036.0, 8079.0, 8208.0, 8237.0, 8317.0, 8340.0, 8396.0, 8428.0, 8480.0, 8507.0, 8554.0, 8601.0, 8648.0, 8731.0, 8848.0, 8851.0, 8900.0, 8932.0, 8976.0, 8999.0, 9025.0, 9054.0, 9079.0, 9093.0, 9097.0, 9162.0, 9252.0, 9270.0, 9373.0, 9475.0, 9500.0, 9520.0, 9530.0, 9575.0, 9577.0, 9581.0, 9663.0, 9690.0, 9702.0, 9730.0, 9782.0, 9837.0, 9841.0, 9852.0, 9874.0, 9910.0, 9913.0, 9915.0, 9958.0, 9991.0, 10097.0, 10109.0, 10124.0, 10138.0, 10152.0, 10178.0, 10197.0, 10200.0, 10231.0, 10260.0, 10363.0, 10395.0, 10472.0, 10499.0, 10594.0, 10658.0, 10691.0, 10733.0, 10765.0, 10769.0, 10808.0, 10910.0, 10926.0, 10927.0, 10953.0, 10973.0, 11052.0, 11059.0, 11108.0, 11165.0, 11218.0, 11319.0, 22824.0, 22843.0, 22869.0, 22883.0, 22884.0, 22887.0, 22927.0, 22954.0, 22974.0, 22984.0, 23028.0, 23039.0, 23040.0, 23047.0, 23077.0, 23236.0, 23261.0, 23270.0, 23392.0, 23408.0, 23450.0, 23462.0, 23543.0, 23633.0, 23635.0, 23648.0, 25820.0, 25852.0, 25896.0, 25909.0, 26019.0, 26039.0, 26260.0, 26278.0, 26287.0, 26297.0, 26575.0, 26999.0, 27000.0, 27065.0, 27086.0, 27244.0, 27339.0, 29102.0, 29114.0, 29118.0, 29127.0, 29761.0, 29883.0, 29887.0, 29978.0, 30845.0, 49854.0, 50804.0, 51028.0, 51132.0, 51277.0, 51377.0, 51422.0, 51434.0, 51447.0, 51592.0, 51773.0, 53354.0, 53918.0, 54014.0, 54112.0, 54332.0, 54715.0, 54726.0, 54778.0, 54861.0, 54892.0, 54989.0, 55122.0, 55132.0, 55190.0, 55206.0, 55212.0, 55219.0, 55284.0, 55294.0, 55342.0, 55422.0, 55585.0, 55632.0, 55659.0, 55775.0, 55827.0, 55832.0, 55859.0, 55870.0, 55915.0, 55922.0, 56242.0, 56256.0, 56897.0, 56938.0, 57110.0, 57343.0, 57472.0, 57510.0, 57531.0, 57680.0, 57692.0, 58528.0, 59339.0, 59343.0, 63928.0, 64061.0, 64426.0, 64641.0, 64789.0, 64839.0, 64919.0, 64940.0, 78986.0, 79068.0, 79084.0, 79184.0, 79413.0, 79698.0, 79707.0, 79718.0, 79750.0, 79828.0, 79882.0, 79891.0, 79893.0, 79960.0, 79986.0, 80034.0, 80063.0, 80124.0, 80204.0, 80232.0, 80311.0, 81566.0, 81691.0, 81931.0, 83752.0, 84062.0, 84162.0, 84517.0, 84684.0, 84897.0, 84959.0, 85004.0, 85397.0, 85443.0, 85453.0, 85460.0, 90025.0, 90075.0, 90233.0, 91752.0, 91801.0, 93986.0, 112942.0, 113130.0, 113802.0, 114821.0, 114928.0, 117154.0, 117178.0, 118924.0, 121504.0, 122830.0, 123169.0, 124359.0, 126068.0, 126069.0, 126272.0, 126295.0, 132789.0, 134111.0, 134353.0, 134701.0, 135112.0, 135138.0, 136319.0, 137392.0, 137886.0, 138046.0, 138199.0, 140733.0, 140883.0, 143686.0, 144165.0, 145873.0, 146057.0, 146434.0, 147660.0, 147947.0, 158399.0, 158586.0, 163081.0, 163255.0, 167359.0, 170261.0, 170506.0, 170685.0, 195814.0, 199777.0, 202559.0, 219749.0, 219771.0, 219844.0, 220202.0, 221092.0, 221336.0, 221662.0, 221895.0, 256309.0, 257068.0, 259217.0, 266812.0, 284252.0, 284309.0, 284370.0, 286205.0, 340120.0, 340533.0, 340554.0, 347902.0, 353088.0, 374899.0, 375748.0, 388610.0, 389136.0, 389856.0, 399818.0, 401190.0, 402055.0, 431707.0, 493861.0, 653121.0, 654254.0, 100129842.0, 100528062.0 
GO:0005737 CC 6.77e-06 519/1933  4659/28555 D02 cytoplasm                                16.0, 103.0, 109.0, 205.0, 309.0, 330.0, 377.0, 379.0, 384.0, 403.0, 445.0, 491.0, 654.0, 659.0, 701.0, 705.0, 801.0, 814.0, 891.0, 894.0, 898.0, 901.0, 1020.0, 1022.0, 1032.0, 1080.0, 1111.0, 1121.0, 1122.0, 1193.0, 1268.0, 1390.0, 1428.0, 1432.0, 1456.0, 1503.0, 1602.0, 1607.0, 1620.0, 1629.0, 1644.0, 1780.0, 1846.0, 1859.0, 1959.0, 1994.0, 1996.0, 2043.0, 2138.0, 2182.0, 2254.0, 2257.0, 2258.0, 2259.0, 2280.0, 2281.0, 2308.0, 2475.0, 2596.0, 2617.0, 2643.0, 2664.0, 2733.0, 2743.0, 2782.0, 2805.0, 2830.0, 2835.0, 2904.0, 2915.0, 2932.0, 2948.0, 2977.0, 3066.0, 3141.0, 3248.0, 3251.0, 3320.0, 3359.0, 3376.0, 3382.0, 3631.0, 3658.0, 3845.0, 3964.0, 4008.0, 4133.0, 4139.0, 4160.0, 4217.0, 4311.0, 4435.0, 4591.0, 4628.0, 4644.0, 4659.0, 4745.0, 4747.0, 4753.0, 4763.0, 4836.0, 4842.0, 4856.0, 4879.0, 4889.0, 4948.0, 4952.0, 4976.0, 5007.0, 5058.0, 5063.0, 5071.0, 5087.0, 5121.0, 5128.0, 5170.0, 5218.0, 5289.0, 5291.0, 5306.0, 5315.0, 5318.0, 5357.0, 5510.0, 5529.0, 5530.0, 5532.0, 5550.0, 5563.0, 5569.0, 5577.0, 5579.0, 5580.0, 5581.0, 5583.0, 5594.0, 5601.0, 5602.0, 5649.0, 5718.0, 5728.0, 5744.0, 5775.0, 5797.0, 5865.0, 5903.0, 5915.0, 5999.0, 6014.0, 6049.0, 6091.0, 6197.0, 6258.0, 6386.0, 6453.0, 6478.0, 6491.0, 6616.0, 6638.0, 6732.0, 6753.0, 6782.0, 6801.0, 6857.0, 6875.0, 7158.0, 7164.0, 7224.0, 7266.0, 7277.0, 7286.0, 7336.0, 7345.0, 7360.0, 7453.0, 7490.0, 7511.0, 7529.0, 7533.0, 7534.0, 7763.0, 7779.0, 7782.0, 7941.0, 7976.0, 8036.0, 8079.0, 8208.0, 8303.0, 8317.0, 8428.0, 8455.0, 8480.0, 8499.0, 8507.0, 8522.0, 8526.0, 8565.0, 8567.0, 8601.0, 8631.0, 8776.0, 8848.0, 8851.0, 8854.0, 8900.0, 8925.0, 8999.0, 9108.0, 9110.0, 9162.0, 9175.0, 9185.0, 9213.0, 9217.0, 9240.0, 9252.0, 9270.0, 9353.0, 9373.0, 9397.0, 9456.0, 9470.0, 9472.0, 9475.0, 9500.0, 9515.0, 9519.0, 9520.0, 9530.0, 9577.0, 9590.0, 9665.0, 9666.0, 9675.0, 9693.0, 9698.0, 9730.0, 9748.0, 9750.0, 9796.0, 9837.0, 9840.0, 9867.0, 9870.0, 9908.0, 9915.0, 9926.0, 9958.0, 9962.0, 10040.0, 10056.0, 10059.0, 10097.0, 10124.0, 10126.0, 10152.0, 10178.0, 10197.0, 10231.0, 10243.0, 10324.0, 10395.0, 10486.0, 10499.0, 10602.0, 10653.0, 10658.0, 10691.0, 10733.0, 10769.0, 10776.0, 10777.0, 10808.0, 11040.0, 11043.0, 11052.0, 11059.0, 11075.0, 11108.0, 11146.0, 11165.0, 11169.0, 11215.0, 11218.0, 11275.0, 11319.0, 22824.0, 22866.0, 22884.0, 22911.0, 22927.0, 22949.0, 22954.0, 23008.0, 23035.0, 23039.0, 23077.0, 23078.0, 23080.0, 23089.0, 23173.0, 23228.0, 23236.0, 23327.0, 23339.0, 23365.0, 23462.0, 23507.0, 23543.0, 23596.0, 23633.0, 23635.0, 23639.0, 23760.0, 25778.0, 25820.0, 25827.0, 25830.0, 25852.0, 25864.0, 25896.0, 25941.0, 26019.0, 26052.0, 26095.0, 26207.0, 26276.0, 26278.0, 26297.0, 26575.0, 26999.0, 27000.0, 27065.0, 27145.0, 27163.0, 27244.0, 27304.0, 27330.0, 27339.0, 27341.0, 28969.0, 29118.0, 29789.0, 29883.0, 29953.0, 29970.0, 29978.0, 30820.0, 30845.0, 50618.0, 50804.0, 51029.0, 51132.0, 51155.0, 51361.0, 51377.0, 51422.0, 51434.0, 51447.0, 51454.0, 51725.0, 51765.0, 53918.0, 54112.0, 54457.0, 54462.0, 54545.0, 54715.0, 54778.0, 54810.0, 54836.0, 54839.0, 54861.0, 55022.0, 55103.0, 55188.0, 55190.0, 55294.0, 55312.0, 55316.0, 55342.0, 55607.0, 55705.0, 55750.0, 55775.0, 55827.0, 55832.0, 55859.0, 55871.0, 55885.0, 56938.0, 57102.0, 57110.0, 57144.0, 57180.0, 57446.0, 57464.0, 57472.0, 57484.0, 57510.0, 57520.0, 57531.0, 57626.0, 57718.0, 58528.0, 59339.0, 60412.0, 63928.0, 64061.0, 64112.0, 64219.0, 64282.0, 64744.0, 64781.0, 64839.0, 65055.0, 65267.0, 66036.0, 78986.0, 79068.0, 79084.0, 79109.0, 79184.0, 79589.0, 79609.0, 79828.0, 79882.0, 79884.0, 79893.0, 79960.0, 80124.0, 80146.0, 80204.0, 80232.0, 80309.0, 80333.0, 80759.0, 81706.0, 83660.0, 83861.0, 84062.0, 84100.0, 84251.0, 84280.0, 84517.0, 84553.0, 84684.0, 84708.0, 84908.0, 84926.0, 84959.0, 84984.0, 85443.0, 90806.0, 90826.0, 91752.0, 91801.0, 91875.0, 92181.0, 113130.0, 113263.0, 113802.0, 114134.0, 114821.0, 114928.0, 115024.0, 115265.0, 117178.0, 118812.0, 122830.0, 127262.0, 127495.0, 127700.0, 129607.0, 130507.0, 132789.0, 134429.0, 134957.0, 135295.0, 136319.0, 136895.0, 137392.0, 140775.0, 142679.0, 143686.0, 146057.0, 146547.0, 147660.0, 150472.0, 151354.0, 157506.0, 160851.0, 161436.0, 163255.0, 166336.0, 166785.0, 167359.0, 170506.0, 170685.0, 197131.0, 205860.0, 219771.0, 219844.0, 253943.0, 259217.0, 284716.0, 286205.0, 317719.0, 340120.0, 345778.0, 375748.0, 389257.0, 399818.0, 401190.0, 402055.0, 493861.0, 100505385.0, 100528062.0 
GO:0005829 CC 7.13e-06 591/1933  5207/28555 D02 cytosol                                  10.0, 16.0, 27.0, 31.0, 47.0, 88.0, 91.0, 119.0, 132.0, 157.0, 163.0, 225.0, 226.0, 273.0, 287.0, 288.0, 330.0, 440.0, 445.0, 523.0, 526.0, 528.0, 534.0, 535.0, 586.0, 673.0, 699.0, 701.0, 705.0, 785.0, 793.0, 801.0, 891.0, 894.0, 898.0, 987.0, 1020.0, 1022.0, 1032.0, 1080.0, 1111.0, 1121.0, 1122.0, 1123.0, 1174.0, 1193.0, 1213.0, 1352.0, 1428.0, 1432.0, 1459.0, 1503.0, 1540.0, 1629.0, 1641.0, 1644.0, 1730.0, 1740.0, 1741.0, 1778.0, 1780.0, 1828.0, 1994.0, 2009.0, 2026.0, 2042.0, 2066.0, 2135.0, 2170.0, 2258.0, 2280.0, 2281.0, 2308.0, 2475.0, 2558.0, 2561.0, 2572.0, 2617.0, 2643.0, 2664.0, 2673.0, 2733.0, 2744.0, 2782.0, 2805.0, 2821.0, 2932.0, 2936.0, 2937.0, 2941.0, 2948.0, 3093.0, 3098.0, 3141.0, 3248.0, 3251.0, 3320.0, 3356.0, 3376.0, 3382.0, 3631.0, 3658.0, 3736.0, 3797.0, 3845.0, 3939.0, 3964.0, 4008.0, 4045.0, 4121.0, 4131.0, 4133.0, 4168.0, 4190.0, 4199.0, 4205.0, 4217.0, 4234.0, 4306.0, 4435.0, 4522.0, 4591.0, 4628.0, 4644.0, 4649.0, 4659.0, 4686.0, 4747.0, 4763.0, 4829.0, 4836.0, 4842.0, 4898.0, 4905.0, 4925.0, 4952.0, 4976.0, 4986.0, 5000.0, 5007.0, 5048.0, 5058.0, 5063.0, 5071.0, 5121.0, 5144.0, 5170.0, 5213.0, 5218.0, 5289.0, 5291.0, 5306.0, 5315.0, 5395.0, 5515.0, 5520.0, 5521.0, 5527.0, 5528.0, 5529.0, 5530.0, 5532.0, 5534.0, 5550.0, 5563.0, 5577.0, 5579.0, 5580.0, 5581.0, 5583.0, 5584.0, 5591.0, 5594.0, 5601.0, 5602.0, 5604.0, 5718.0, 5728.0, 5744.0, 5775.0, 5801.0, 5865.0, 5870.0, 5903.0, 5912.0, 5926.0, 5999.0, 6000.0, 6041.0, 6197.0, 6295.0, 6386.0, 6416.0, 6453.0, 6456.0, 6478.0, 6491.0, 6616.0, 6709.0, 6730.0, 6732.0, 6752.0, 6769.0, 6770.0, 6775.0, 6844.0, 7067.0, 7074.0, 7111.0, 7168.0, 7172.0, 7266.0, 7277.0, 7342.0, 7345.0, 7360.0, 7447.0, 7453.0, 7490.0, 7511.0, 7529.0, 7532.0, 7533.0, 7534.0, 7750.0, 7874.0, 7881.0, 8030.0, 8036.0, 8165.0, 8208.0, 8226.0, 8237.0, 8340.0, 8395.0, 8396.0, 8428.0, 8450.0, 8453.0, 8454.0, 8499.0, 8503.0, 8526.0, 8565.0, 8567.0, 8618.0, 8622.0, 8631.0, 8648.0, 8672.0, 8703.0, 8776.0, 8833.0, 8851.0, 8854.0, 8867.0, 8900.0, 8916.0, 8925.0, 8932.0, 8945.0, 8976.0, 9025.0, 9054.0, 9093.0, 9097.0, 9108.0, 9110.0, 9162.0, 9185.0, 9240.0, 9270.0, 9371.0, 9372.0, 9397.0, 9456.0, 9470.0, 9475.0, 9495.0, 9520.0, 9530.0, 9575.0, 9577.0, 9581.0, 9590.0, 9648.0, 9655.0, 9663.0, 9677.0, 9685.0, 9693.0, 9698.0, 9702.0, 9732.0, 9737.0, 9821.0, 9870.0, 9882.0, 9885.0, 9908.0, 9912.0, 9929.0, 9958.0, 10017.0, 10040.0, 10056.0, 10059.0, 10087.0, 10097.0, 10109.0, 10124.0, 10125.0, 10134.0, 10138.0, 10152.0, 10193.0, 10197.0, 10200.0, 10243.0, 10260.0, 10294.0, 10324.0, 10395.0, 10484.0, 10562.0, 10564.0, 10602.0, 10625.0, 10733.0, 10765.0, 10769.0, 10787.0, 10808.0, 10846.0, 10910.0, 10927.0, 10953.0, 10962.0, 10973.0, 10980.0, 11059.0, 11069.0, 11127.0, 11165.0, 11215.0, 11216.0, 11218.0, 11275.0, 11319.0, 22824.0, 22920.0, 22927.0, 22930.0, 22954.0, 22974.0, 22999.0, 23023.0, 23035.0, 23047.0, 23057.0, 23074.0, 23089.0, 23167.0, 23173.0, 23177.0, 23229.0, 23236.0, 23243.0, 23256.0, 23261.0, 23271.0, 23301.0, 23327.0, 23365.0, 23408.0, 23426.0, 23543.0, 23639.0, 23708.0, 23710.0, 23767.0, 25820.0, 25830.0, 25849.0, 25852.0, 25909.0, 25977.0, 26019.0, 26034.0, 26039.0, 26207.0, 26230.0, 26273.0, 26287.0, 26297.0, 26355.0, 26503.0, 26586.0, 26958.0, 26960.0, 26999.0, 27000.0, 27115.0, 27244.0, 27304.0, 27330.0, 28512.0, 28987.0, 29102.0, 29127.0, 29761.0, 29789.0, 29883.0, 29922.0, 29978.0, 30845.0, 49854.0, 50650.0, 51028.0, 51067.0, 51132.0, 51209.0, 51306.0, 51361.0, 51377.0, 51382.0, 51422.0, 51434.0, 51535.0, 51560.0, 51594.0, 51606.0, 51652.0, 51725.0, 51765.0, 53354.0, 54014.0, 54332.0, 54497.0, 54511.0, 54536.0, 54545.0, 54726.0, 54778.0, 54812.0, 55054.0, 55163.0, 55188.0, 55190.0, 55212.0, 55294.0, 55312.0, 55466.0, 55585.0, 55591.0, 55605.0, 55607.0, 55610.0, 55620.0, 55632.0, 55703.0, 55705.0, 55744.0, 55750.0, 55827.0, 55832.0, 55915.0, 55975.0, 56261.0, 56648.0, 56888.0, 56899.0, 56929.0, 57132.0, 57464.0, 57472.0, 57510.0, 57542.0, 57559.0, 57569.0, 57709.0, 57718.0, 58528.0, 59343.0, 60412.0, 60496.0, 60684.0, 63939.0, 64112.0, 64397.0, 64426.0, 64682.0, 64789.0, 64839.0, 65267.0, 65977.0, 66036.0, 79068.0, 79084.0, 79109.0, 79184.0, 79589.0, 79609.0, 79657.0, 79837.0, 79959.0, 80204.0, 80232.0, 80333.0, 80823.0, 81565.0, 81609.0, 83752.0, 83892.0, 84062.0, 84251.0, 84516.0, 84541.0, 84649.0, 84910.0, 84955.0, 85004.0, 89890.0, 90025.0, 90293.0, 90362.0, 90423.0, 91419.0, 91801.0, 113130.0, 114294.0, 114882.0, 115024.0, 115827.0, 116028.0, 118460.0, 120534.0, 121278.0, 122553.0, 122830.0, 123016.0, 132789.0, 134147.0, 134429.0, 134957.0, 135138.0, 136319.0, 136332.0, 137886.0, 138199.0, 139818.0, 140838.0, 143187.0, 144165.0, 144193.0, 144423.0, 146057.0, 147841.0, 148281.0, 150786.0, 160518.0, 163255.0, 163486.0, 169981.0, 170506.0, 170685.0, 171177.0, 197131.0, 205860.0, 219844.0, 220164.0, 221150.0, 221662.0, 221895.0, 253558.0, 253943.0, 257397.0, 261729.0, 283209.0, 284252.0, 284716.0, 285172.0, 317649.0, 340533.0, 375337.0, 389856.0, 390916.0, 399818.0, 440145.0, 440275.0, 100528062.0 
GO:0005886 CC 7.32e-06 501/1933  4459/28555 D03 plasma membrane                          40.0, 47.0, 88.0, 91.0, 109.0, 119.0, 132.0, 157.0, 163.0, 273.0, 287.0, 288.0, 334.0, 377.0, 379.0, 390.0, 412.0, 476.0, 483.0, 490.0, 491.0, 523.0, 526.0, 528.0, 535.0, 577.0, 608.0, 659.0, 673.0, 771.0, 781.0, 783.0, 785.0, 801.0, 887.0, 956.0, 961.0, 987.0, 1004.0, 1005.0, 1006.0, 1010.0, 1020.0, 1022.0, 1080.0, 1128.0, 1129.0, 1131.0, 1134.0, 1193.0, 1213.0, 1268.0, 1308.0, 1456.0, 1459.0, 1607.0, 1740.0, 1741.0, 1804.0, 1812.0, 1828.0, 1944.0, 1948.0, 1949.0, 2026.0, 2042.0, 2043.0, 2044.0, 2045.0, 2066.0, 2182.0, 2196.0, 2258.0, 2262.0, 2554.0, 2555.0, 2556.0, 2557.0, 2558.0, 2559.0, 2561.0, 2562.0, 2566.0, 2567.0, 2571.0, 2572.0, 2596.0, 2742.0, 2743.0, 2774.0, 2782.0, 2785.0, 2786.0, 2806.0, 2821.0, 2823.0, 2825.0, 2830.0, 2835.0, 2845.0, 2847.0, 2849.0, 2850.0, 2890.0, 2891.0, 2903.0, 2904.0, 2915.0, 2932.0, 2984.0, 3320.0, 3352.0, 3356.0, 3358.0, 3359.0, 3361.0, 3363.0, 3460.0, 3622.0, 3631.0, 3632.0, 3708.0, 3736.0, 3737.0, 3739.0, 3747.0, 3751.0, 3752.0, 3756.0, 3765.0, 3775.0, 3776.0, 3777.0, 3778.0, 3786.0, 3788.0, 3815.0, 3845.0, 4023.0, 4045.0, 4072.0, 4131.0, 4139.0, 4160.0, 4311.0, 4345.0, 4354.0, 4659.0, 4829.0, 4836.0, 4842.0, 4889.0, 4897.0, 4905.0, 4925.0, 4952.0, 4978.0, 4986.0, 4992.0, 4995.0, 5007.0, 5058.0, 5063.0, 5066.0, 5099.0, 5144.0, 5170.0, 5173.0, 5179.0, 5218.0, 5291.0, 5318.0, 5368.0, 5395.0, 5515.0, 5530.0, 5532.0, 5577.0, 5579.0, 5580.0, 5581.0, 5583.0, 5584.0, 5594.0, 5602.0, 5604.0, 5618.0, 5728.0, 5797.0, 5800.0, 5801.0, 5865.0, 5870.0, 5874.0, 5912.0, 5926.0, 5999.0, 6000.0, 6014.0, 6091.0, 6092.0, 6262.0, 6323.0, 6326.0, 6334.0, 6386.0, 6453.0, 6456.0, 6505.0, 6515.0, 6546.0, 6547.0, 6557.0, 6616.0, 6732.0, 6752.0, 6753.0, 6844.0, 6854.0, 6857.0, 6860.0, 6863.0, 6865.0, 6869.0, 6996.0, 7074.0, 7222.0, 7224.0, 7253.0, 7345.0, 7416.0, 7436.0, 7504.0, 7533.0, 7779.0, 7782.0, 7881.0, 7976.0, 7991.0, 8001.0, 8395.0, 8396.0, 8454.0, 8455.0, 8522.0, 8526.0, 8567.0, 8601.0, 8631.0, 8648.0, 8745.0, 8776.0, 8808.0, 8825.0, 8851.0, 8976.0, 9069.0, 9077.0, 9079.0, 9097.0, 9162.0, 9185.0, 9194.0, 9213.0, 9217.0, 9270.0, 9353.0, 9365.0, 9378.0, 9397.0, 9456.0, 9475.0, 9495.0, 9497.0, 9500.0, 9515.0, 9522.0, 9530.0, 9590.0, 9677.0, 9685.0, 9693.0, 9732.0, 9747.0, 9856.0, 9867.0, 9890.0, 9899.0, 9900.0, 9929.0, 9958.0, 9962.0, 9990.0, 10079.0, 10124.0, 10125.0, 10126.0, 10154.0, 10178.0, 10243.0, 10313.0, 10324.0, 10479.0, 10486.0, 10562.0, 10602.0, 10653.0, 10752.0, 10886.0, 11059.0, 11069.0, 11122.0, 11215.0, 11216.0, 11245.0, 22808.0, 22829.0, 22854.0, 22865.0, 22866.0, 22871.0, 22987.0, 22999.0, 23167.0, 23251.0, 23256.0, 23301.0, 23305.0, 23327.0, 23426.0, 23507.0, 23596.0, 23732.0, 23765.0, 23767.0, 24141.0, 24145.0, 25769.0, 25849.0, 25921.0, 26034.0, 26052.0, 26280.0, 26503.0, 26575.0, 26960.0, 27012.0, 27020.0, 27145.0, 27239.0, 27255.0, 27328.0, 29091.0, 29953.0, 29970.0, 29978.0, 30820.0, 30845.0, 50618.0, 51209.0, 51232.0, 51382.0, 51606.0, 51652.0, 51678.0, 51761.0, 53344.0, 53616.0, 53942.0, 54112.0, 54329.0, 54495.0, 54536.0, 54769.0, 55103.0, 55188.0, 55359.0, 55605.0, 55620.0, 55775.0, 55799.0, 55915.0, 55975.0, 56172.0, 56479.0, 56888.0, 56899.0, 56937.0, 57282.0, 57369.0, 57403.0, 57419.0, 57468.0, 57486.0, 57502.0, 57512.0, 57552.0, 57586.0, 57620.0, 57692.0, 57709.0, 57863.0, 58489.0, 59084.0, 59339.0, 59350.0, 60412.0, 60482.0, 63928.0, 63982.0, 64393.0, 64781.0, 79068.0, 79109.0, 79837.0, 79960.0, 80333.0, 81533.0, 81796.0, 83660.0, 83698.0, 84062.0, 84100.0, 84102.0, 84189.0, 84251.0, 84539.0, 84570.0, 84679.0, 84866.0, 84918.0, 85004.0, 85397.0, 90134.0, 91419.0, 91752.0, 92255.0, 94122.0, 112609.0, 114134.0, 114786.0, 115827.0, 116442.0, 120103.0, 120114.0, 120534.0, 124274.0, 127833.0, 129401.0, 130074.0, 130399.0, 131034.0, 131450.0, 133308.0, 134111.0, 134957.0, 137970.0, 139065.0, 144402.0, 148281.0, 150350.0, 152330.0, 152831.0, 159371.0, 160851.0, 161253.0, 161291.0, 161357.0, 163404.0, 163882.0, 171177.0, 195814.0, 201780.0, 203859.0, 219771.0, 219844.0, 221061.0, 221981.0, 253559.0, 257194.0, 257397.0, 261729.0, 285172.0, 285513.0, 285704.0, 286410.0, 339390.0, 341359.0, 343450.0, 344838.0, 347404.0, 347902.0, 348980.0, 375612.0, 389158.0, 440279.0, 646627.0, 728215.0, 730094.0, 100113407.0, 100505385.0 
GO:0043231 CC 7.33e-06 95/1933   870/28555 D04 intracellular membrane-bounded organelle 390.0, 412.0, 490.0, 491.0, 523.0, 526.0, 535.0, 673.0, 699.0, 705.0, 753.0, 1111.0, 1174.0, 1176.0, 1730.0, 1875.0, 1959.0, 2825.0, 3382.0, 3756.0, 3775.0, 4856.0, 5007.0, 5126.0, 5291.0, 5581.0, 5768.0, 5810.0, 5903.0, 6049.0, 6478.0, 6594.0, 6595.0, 6709.0, 6782.0, 6844.0, 7482.0, 8851.0, 9093.0, 9372.0, 9575.0, 9665.0, 9685.0, 9856.0, 9885.0, 9896.0, 10059.0, 10479.0, 10564.0, 10947.0, 10953.0, 11154.0, 22841.0, 22876.0, 23035.0, 23042.0, 23077.0, 25849.0, 25852.0, 26287.0, 30001.0, 30845.0, 54542.0, 54812.0, 55632.0, 55638.0, 55711.0, 55750.0, 55775.0, 56648.0, 56899.0, 56937.0, 57586.0, 57709.0, 58528.0, 79068.0, 81796.0, 83693.0, 83891.0, 84649.0, 84679.0, 85403.0, 91419.0, 114134.0, 114882.0, 120534.0, 127495.0, 143187.0, 150350.0, 160851.0, 163255.0, 163486.0, 163882.0, 375056.0, 399818.0 
GO:0034707 CC 1.23e-05 13/1933    48/28555 D05 chloride channel complex                 1080.0, 1193.0, 2554.0, 2555.0, 2556.0, 2557.0, 2558.0, 2559.0, 2561.0, 2562.0, 2566.0, 2567.0, 2742.0 
GO:0031463 CC 1.64e-05 11/1933    36/28555 D06 Cul3-RING ubiquitin ligase complex       8507.0, 10324.0, 11146.0, 11275.0, 25820.0, 55975.0, 57542.0, 80311.0, 83892.0, 84541.0, 90293.0 
GO:0005741 CC 1.65e-05 28/1933   169/28555 D06 mitochondrial outer membrane             445.0, 1268.0, 2043.0, 2182.0, 2475.0, 3098.0, 4976.0, 5521.0, 6547.0, 7416.0, 8165.0, 8303.0, 8936.0, 9804.0, 9823.0, 9868.0, 10017.0, 10059.0, 10953.0, 23305.0, 25813.0, 51309.0, 55750.0, 55847.0, 64112.0, 140707.0, 201164.0, 401505.0 
GO:0032839 CC 2.34e-05 10/1933    31/28555 D06 dendrite cytoplasm                       3800.0, 4133.0, 5594.0, 6416.0, 6792.0, 7881.0, 8936.0, 23710.0, 79882.0, 84945.0 
GO:0060076 CC 2.34e-05 10/1933    31/28555 D04 excitatory synapse                       2890.0, 2891.0, 6855.0, 6857.0, 9495.0, 22871.0, 26045.0, 57502.0, 81832.0, 246213.0 
GO:0099056 CC 2.46e-05 12/1933    44/28555 D06 integral component of presynaptic membrane 1128.0, 1268.0, 1948.0, 1949.0, 2043.0, 2066.0, 2558.0, 3356.0, 3359.0, 3736.0, 6326.0, 8745.0 
GO:0097441 CC 2.65e-05  5/1933     7/28555 D06 basal dendrite                           4131.0, 4133.0, 6456.0, 57282.0, 246213.0 
GO:0070852 CC 2.65e-05  5/1933     7/28555 D05 cell body fiber                          445.0, 3356.0, 5179.0, 6715.0, 26278.0 
GO:0005874 CC 3.11e-05 40/1933   294/28555 D06 microtubule                              1020.0, 1641.0, 1778.0, 1780.0, 2009.0, 2258.0, 3797.0, 3800.0, 4131.0, 4133.0, 4135.0, 6546.0, 6547.0, 7074.0, 7277.0, 8867.0, 9371.0, 9702.0, 10059.0, 10126.0, 10808.0, 11043.0, 11127.0, 22911.0, 23095.0, 23116.0, 23710.0, 25941.0, 26052.0, 26095.0, 26586.0, 27067.0, 29127.0, 51361.0, 54839.0, 55346.0, 55605.0, 55638.0, 81565.0, 161436.0 
GO:0031965 CC 3.16e-05 34/1933   233/28555 D04 nuclear membrane                         894.0, 2042.0, 2643.0, 2733.0, 3631.0, 5048.0, 5058.0, 5903.0, 6049.0, 6386.0, 7779.0, 9378.0, 9472.0, 9818.0, 9821.0, 10017.0, 10762.0, 10885.0, 10927.0, 23236.0, 23592.0, 25909.0, 27000.0, 51155.0, 55219.0, 59343.0, 79982.0, 83699.0, 84516.0, 114882.0, 129401.0, 144165.0, 166336.0, 286205.0 
GO:0070062 CC 6.08e-05 194/1933  2170/28555 D06 extracellular exosome                    16.0, 47.0, 88.0, 226.0, 309.0, 334.0, 377.0, 403.0, 411.0, 445.0, 476.0, 483.0, 490.0, 491.0, 523.0, 526.0, 528.0, 535.0, 537.0, 781.0, 793.0, 814.0, 961.0, 1213.0, 1428.0, 1431.0, 1508.0, 1644.0, 1778.0, 2026.0, 2170.0, 2182.0, 2196.0, 2561.0, 2617.0, 2673.0, 2774.0, 2782.0, 2786.0, 2805.0, 2806.0, 2821.0, 2823.0, 2878.0, 2936.0, 2937.0, 3074.0, 3248.0, 3251.0, 3320.0, 3376.0, 3939.0, 4072.0, 4121.0, 4190.0, 4311.0, 4522.0, 4628.0, 4644.0, 4883.0, 4925.0, 5048.0, 5066.0, 5274.0, 5306.0, 5315.0, 5357.0, 5510.0, 5515.0, 5577.0, 5579.0, 5580.0, 5583.0, 5584.0, 5718.0, 5768.0, 5800.0, 5865.0, 5870.0, 5874.0, 5912.0, 6092.0, 6386.0, 6505.0, 6515.0, 6557.0, 6709.0, 6734.0, 6782.0, 7266.0, 7277.0, 7336.0, 7348.0, 7360.0, 7416.0, 7453.0, 7511.0, 7529.0, 7532.0, 7533.0, 7534.0, 7798.0, 8340.0, 8428.0, 8450.0, 8455.0, 8499.0, 8703.0, 8825.0, 8976.0, 9097.0, 9114.0, 9353.0, 9365.0, 9371.0, 9373.0, 9508.0, 9520.0, 9699.0, 9748.0, 9868.0, 10040.0, 10097.0, 10109.0, 10294.0, 10447.0, 10525.0, 10562.0, 10752.0, 10787.0, 10808.0, 11041.0, 11043.0, 11059.0, 11127.0, 11320.0, 22866.0, 22930.0, 22949.0, 23236.0, 23327.0, 23365.0, 25797.0, 25813.0, 25909.0, 26052.0, 26230.0, 26999.0, 27163.0, 29127.0, 29789.0, 29953.0, 50618.0, 51028.0, 51382.0, 51571.0, 51606.0, 51652.0, 51678.0, 51765.0, 54622.0, 54810.0, 55118.0, 55610.0, 55832.0, 57132.0, 57180.0, 57403.0, 57446.0, 60496.0, 63908.0, 78986.0, 79837.0, 80146.0, 80823.0, 81533.0, 81691.0, 84100.0, 114569.0, 120939.0, 121504.0, 127262.0, 130074.0, 131034.0, 134147.0, 144402.0, 151556.0, 151742.0, 153364.0, 161436.0, 170506.0, 257397.0, 259217.0, 100528062.0 
GO:0044306 CC 6.84e-05  7/1933    17/28555 D02 neuron projection terminus               2643.0, 4311.0, 6844.0, 6857.0, 6860.0, 55219.0, 143187.0 
GO:0005955 CC 9.90e-05  4/1933     5/28555 D05 calcineurin complex                      3708.0, 5530.0, 5532.0, 5534.0 
GO:0031234 CC 1.11e-04 14/1933    66/28555 D04 extrinsic component of cytoplasmic side of plasma membrane 488.0, 1540.0, 3845.0, 6616.0, 6769.0, 7074.0, 7881.0, 9885.0, 29127.0, 30820.0, 55359.0, 57488.0, 85397.0, 196996.0 
GO:0098686 CC 1.14e-04  9/1933    30/28555 D05 hippocampal mossy fiber to CA3 synapse   793.0, 1949.0, 2045.0, 6456.0, 6857.0, 11069.0, 26045.0, 84062.0, 134957.0 
GO:0014704 CC 1.27e-04 11/1933    44/28555 D06 intercalated disc                        287.0, 288.0, 476.0, 2258.0, 5058.0, 5318.0, 6326.0, 6330.0, 6546.0, 7533.0, 9472.0 
GO:0034704 CC 1.66e-04  8/1933    25/28555 D06 calcium channel complex                  801.0, 2281.0, 5144.0, 6262.0, 7224.0, 9472.0, 10367.0, 90550.0 
GO:0043198 CC 1.97e-04  9/1933    32/28555 D02 dendritic shaft                          2043.0, 3356.0, 4133.0, 4905.0, 5577.0, 6505.0, 6546.0, 22871.0, 91752.0 
GO:0044224 CC 2.67e-04  5/1933    10/28555 D02 juxtaparanode region of axon             1740.0, 3736.0, 3737.0, 7881.0, 26047.0 
GO:0030659 CC 2.94e-04 22/1933   143/28555 D05 cytoplasmic vesicle membrane             1174.0, 1176.0, 2554.0, 2561.0, 2562.0, 2566.0, 2903.0, 3460.0, 3708.0, 6262.0, 10947.0, 22841.0, 23057.0, 23095.0, 23710.0, 24141.0, 27065.0, 51617.0, 54503.0, 57089.0, 116442.0, 441061.0 
GO:0016939 CC 3.10e-04  3/1933     3/28555 D04 kinesin II complex                       9371.0, 11127.0, 22920.0 
GO:1990452 CC 3.10e-04  3/1933     3/28555 D05 Parkin-FBXW7-Cul1 ubiquitin ligase complex 5071.0, 8454.0, 55294.0 
GO:0031410 CC 3.13e-04 36/1933   285/28555 D06 cytoplasmic vesicle                      119.0, 390.0, 528.0, 2643.0, 3356.0, 3736.0, 3964.0, 4121.0, 4311.0, 5170.0, 5870.0, 6334.0, 6844.0, 8916.0, 8976.0, 9097.0, 9497.0, 9583.0, 9856.0, 10260.0, 10564.0, 10947.0, 23095.0, 23392.0, 23426.0, 26052.0, 29978.0, 51560.0, 51652.0, 53344.0, 55638.0, 59353.0, 79109.0, 79893.0, 134429.0, 140767.0 
GO:0030315 CC 3.92e-04 10/1933    42/28555 D02 T-tubule                                 287.0, 288.0, 476.0, 2806.0, 5532.0, 6326.0, 6546.0, 6769.0, 7779.0, 9472.0 
GO:0030426 CC 3.97e-04 21/1933   136/28555 D03 growth cone                              801.0, 1020.0, 1268.0, 1996.0, 2258.0, 4131.0, 4644.0, 4747.0, 5800.0, 6616.0, 7224.0, 8851.0, 11075.0, 26230.0, 26958.0, 29767.0, 54536.0, 84062.0, 91752.0, 114134.0, 140767.0 
GO:0043194 CC 4.23e-04  6/1933    16/28555 D02 axon initial segment                     288.0, 3786.0, 4133.0, 4897.0, 6334.0, 100505385.0 
GO:0044305 CC 4.23e-04  6/1933    16/28555 D04 calyx of Held                            793.0, 3736.0, 3776.0, 5579.0, 127262.0, 440279.0 
GO:0005929 CC 4.54e-04 28/1933   208/28555 D04 cilium                                   109.0, 403.0, 1812.0, 2842.0, 2847.0, 3797.0, 5315.0, 6753.0, 8382.0, 9371.0, 10126.0, 11127.0, 22920.0, 23116.0, 23639.0, 51382.0, 51571.0, 54112.0, 57037.0, 83861.0, 84100.0, 84984.0, 123016.0, 126731.0, 145483.0, 164781.0, 166379.0, 219844.0 
GO:0055038 CC 4.74e-04 15/1933    84/28555 D06 recycling endosome membrane              1080.0, 1183.0, 2890.0, 3631.0, 5912.0, 6505.0, 9522.0, 10479.0, 22841.0, 24141.0, 27065.0, 30845.0, 55041.0, 58489.0, 84679.0 
GO:0031901 CC 5.61e-04 23/1933   156/28555 D06 early endosome membrane                  753.0, 1080.0, 1183.0, 2043.0, 2890.0, 3631.0, 3756.0, 4952.0, 6505.0, 9110.0, 9372.0, 9856.0, 9896.0, 10079.0, 10479.0, 22876.0, 24141.0, 26276.0, 27065.0, 51617.0, 56937.0, 81609.0, 157807.0 
GO:0005856 CC 6.06e-04 46/1933   403/28555 D05 cytoskeleton                             88.0, 119.0, 287.0, 390.0, 1641.0, 1859.0, 2904.0, 4139.0, 4168.0, 4842.0, 5521.0, 5594.0, 5775.0, 6386.0, 6616.0, 7111.0, 7168.0, 7266.0, 7277.0, 8030.0, 8507.0, 8522.0, 8936.0, 9270.0, 9475.0, 9581.0, 9590.0, 9750.0, 9758.0, 10152.0, 10178.0, 10243.0, 10324.0, 10602.0, 10625.0, 11218.0, 29766.0, 29767.0, 57180.0, 57613.0, 57626.0, 79589.0, 83861.0, 84251.0, 84517.0, 256309.0 
GO:0043083 CC 6.16e-04  6/1933    17/28555 D03 synaptic cleft                           577.0, 1006.0, 6505.0, 9211.0, 22871.0, 26052.0 
GO:0032433 CC 6.16e-04  6/1933    17/28555 D02 filopodium tip                           3093.0, 4644.0, 7976.0, 10152.0, 22871.0, 118812.0 
GO:0031932 CC 7.49e-04  5/1933    12/28555 D04 TORC2 complex                            2475.0, 9675.0, 27244.0, 79109.0, 143686.0 
GO:0030285 CC 8.39e-04  8/1933    31/28555 D05 integral component of synaptic vesicle membrane 2555.0, 6855.0, 6857.0, 6860.0, 9900.0, 22987.0, 132204.0, 246213.0 
GO:0055037 CC 8.41e-04 19/1933   124/28555 D08 recycling endosome                       287.0, 1080.0, 1183.0, 1780.0, 2890.0, 3775.0, 4644.0, 6453.0, 9912.0, 10079.0, 10479.0, 10564.0, 22876.0, 23080.0, 26276.0, 55610.0, 79772.0, 84679.0, 286410.0 
GO:0005770 CC 9.15e-04 20/1933   136/28555 D08 late endosome                            2904.0, 4644.0, 5289.0, 5594.0, 5604.0, 5874.0, 7782.0, 9693.0, 23057.0, 23392.0, 25849.0, 26276.0, 27065.0, 51209.0, 51617.0, 51652.0, 57403.0, 79589.0, 84866.0, 153020.0 
GO:0061202 CC 1.17e-03  4/1933     8/28555 D08 clathrin-sculpted gamma-aminobutyric acid transport vesicle membrane 2571.0, 2572.0, 6844.0, 6857.0 
GO:0098992 CC 1.17e-03  4/1933     8/28555 D10 neuronal dense core vesicle              6860.0, 7857.0, 9515.0, 23312.0 
GO:0032584 CC 1.17e-03  4/1933     8/28555 D02 growth cone membrane                     2596.0, 23767.0, 24141.0, 60412.0 
GO:0005958 CC 1.18e-03  3/1933     4/28555 D04 DNA-dependent protein kinase-DNA ligase 4 complex 3981.0, 5591.0, 91419.0 
GO:0000159 CC 1.20e-03  6/1933    19/28555 D05 protein phosphatase type 2A complex      5515.0, 5520.0, 5521.0, 5527.0, 5528.0, 5529.0 
GO:0005802 CC 1.23e-03 24/1933   176/28555 D04 trans-Golgi network                      2650.0, 4311.0, 4952.0, 5007.0, 5066.0, 5870.0, 6616.0, 6844.0, 8601.0, 9522.0, 9581.0, 9648.0, 10079.0, 10564.0, 10690.0, 23057.0, 26960.0, 54715.0, 84679.0, 122553.0, 127845.0, 157807.0, 163882.0, 286410.0 
GO:0070382 CC 1.35e-03  7/1933    26/28555 D08 exocytic vesicle                         6857.0, 6860.0, 57586.0, 94122.0, 127833.0, 148281.0, 341359.0 
GO:0005905 CC 1.82e-03 11/1933    59/28555 D04 clathrin-coated pit                      1174.0, 4952.0, 6453.0, 7436.0, 9892.0, 10059.0, 22876.0, 25977.0, 29967.0, 50618.0, 84251.0 
GO:0030136 CC 1.82e-03 11/1933    59/28555 D08 clathrin-coated vesicle                  1213.0, 4952.0, 6844.0, 9522.0, 9892.0, 10134.0, 26276.0, 84251.0, 143187.0, 157807.0, 163486.0 
GO:0016528 CC 2.00e-03  4/1933     9/28555 D03 sarcoplasm                               2170.0, 6547.0, 22927.0, 84062.0 
GO:0005742 CC 2.00e-03  4/1933     9/28555 D04 mitochondrial outer membrane translocase complex 9804.0, 9868.0, 84134.0, 401505.0 
GO:0016529 CC 2.02e-03  9/1933    43/28555 D06 sarcoplasmic reticulum                   288.0, 488.0, 781.0, 2280.0, 3708.0, 4842.0, 6262.0, 9472.0, 54545.0 
GO:0032809 CC 2.16e-03  7/1933    28/28555 D03 neuronal cell body membrane              490.0, 2558.0, 3737.0, 3747.0, 3751.0, 57463.0, 85397.0 
GO:0044295 CC 2.16e-03  7/1933    28/28555 D04 axonal growth cone                       2043.0, 2823.0, 3320.0, 3800.0, 4649.0, 7074.0, 23767.0 
GO:0099055 CC 2.38e-03  8/1933    36/28555 D06 integral component of postsynaptic membrane 2043.0, 3356.0, 3359.0, 3736.0, 6546.0, 6547.0, 22871.0, 23767.0 
GO:0031461 CC 2.39e-03  5/1933    15/28555 D05 cullin-RING ubiquitin ligase complex     8450.0, 8453.0, 8454.0, 11146.0, 55832.0 
GO:0015630 CC 2.57e-03 22/1933   165/28555 D06 microtubule cytoskeleton                 403.0, 1629.0, 2009.0, 4139.0, 5515.0, 5584.0, 6709.0, 7277.0, 8900.0, 9371.0, 11127.0, 22920.0, 22974.0, 23077.0, 26052.0, 26586.0, 51434.0, 54462.0, 84062.0, 89927.0, 145483.0, 256714.0 
GO:0000151 CC 2.62e-03 16/1933   106/28555 D04 ubiquitin ligase complex                 4008.0, 5071.0, 9025.0, 10910.0, 11059.0, 25820.0, 25852.0, 26260.0, 55832.0, 56929.0, 79184.0, 80204.0, 80232.0, 90025.0, 130507.0, 197131.0 
GO:0048788 CC 2.79e-03  3/1933     5/28555 D07 cytoskeleton of presynaptic active zone  9699.0, 9783.0, 22999.0 
GO:0032279 CC 2.79e-03  3/1933     5/28555 D05 asymmetric synapse                       2891.0, 6505.0, 10564.0 
GO:0016469 CC 2.79e-03  3/1933     5/28555 D03 proton-transporting two-sector ATPase complex 523.0, 528.0, 537.0 
GO:0099026 CC 2.79e-03  3/1933     5/28555 D06 anchored component of presynaptic membrane 27255.0, 53942.0, 401190.0 
GO:0005615 CC 6.63e-04 81/1933  1685/28555 D02 extracellular space                      116.0, 226.0, 654.0, 659.0, 1111.0, 1114.0, 1300.0, 1308.0, 1508.0, 1741.0, 2026.0, 2170.0, 2254.0, 2257.0, 2262.0, 2650.0, 2733.0, 2794.0, 2878.0, 3624.0, 3815.0, 3918.0, 3964.0, 4023.0, 4190.0, 4879.0, 4925.0, 5122.0, 5126.0, 5274.0, 5646.0, 5649.0, 5744.0, 5768.0, 5801.0, 6386.0, 6425.0, 6441.0, 6750.0, 6863.0, 7482.0, 7534.0, 7857.0, 8455.0, 8565.0, 8838.0, 9110.0, 9118.0, 9211.0, 9353.0, 9508.0, 10313.0, 10371.0, 10447.0, 10562.0, 23312.0, 23767.0, 25975.0, 26045.0, 27122.0, 27123.0, 51422.0, 54674.0, 57633.0, 64388.0, 80059.0, 80310.0, 84570.0, 118427.0, 140689.0, 146057.0, 147381.0, 158038.0, 168667.0, 200407.0, 257240.0, 347252.0, 347731.0, 375567.0, 402117.0, 646627.0 
GO:0045095 CC 1.87e-03  0/1933    96/28555 D07 keratin filament                          
GO:0008503 MF 5.96e-08  8/1933    11/28555 D04 benzodiazepine receptor activity         2554.0, 2555.0, 2556.0, 2557.0, 2558.0, 2559.0, 2566.0, 2567.0 
GO:0005237 MF 5.96e-08  9/1933    11/28555 D09 inhibitory extracellular ligand-gated ion channel activity 2554.0, 2555.0, 2556.0, 2557.0, 2558.0, 2559.0, 2561.0, 2566.0, 2567.0 
GO:0004890 MF 1.04e-07 10/1933    19/28555 D05 GABA-A receptor activity                 2554.0, 2555.0, 2556.0, 2557.0, 2558.0, 2559.0, 2561.0, 2562.0, 2566.0, 2567.0 
GO:0022851 MF 4.11e-07 10/1933    13/28555 D10 GABA-gated chloride ion channel activity 2554.0, 2555.0, 2556.0, 2557.0, 2558.0, 2559.0, 2561.0, 2562.0, 2566.0, 2567.0 
GO:1904315 MF 5.64e-07 13/1933    32/28555 D10 transmitter-gated ion channel activity involved in regulation of postsynaptic membrane potential 1134.0, 2554.0, 2555.0, 2556.0, 2557.0, 2558.0, 2559.0, 2561.0, 2566.0, 2567.0, 2742.0, 2743.0, 2890.0 
GO:0005254 MF 7.94e-07 18/1933    64/28555 D07 chloride channel activity                1080.0, 1183.0, 1193.0, 2554.0, 2555.0, 2556.0, 2557.0, 2558.0, 2559.0, 2561.0, 2562.0, 2566.0, 2567.0, 2742.0, 2743.0, 8001.0, 63982.0, 203859.0 
GO:0005249 MF 9.57e-07 16/1933    58/28555 D09 voltage-gated potassium channel activity 3736.0, 3737.0, 3739.0, 3747.0, 3751.0, 3752.0, 3756.0, 3778.0, 3786.0, 3788.0, 6616.0, 7881.0, 27012.0, 56479.0, 90134.0, 348980.0 
GO:0004672 MF 9.83e-07 44/1933   208/28555 D05 protein kinase activity                  27.0, 157.0, 673.0, 699.0, 701.0, 1020.0, 1022.0, 1024.0, 1111.0, 1456.0, 1859.0, 2043.0, 2475.0, 2932.0, 2984.0, 4217.0, 5058.0, 5128.0, 5165.0, 5563.0, 5580.0, 5584.0, 5591.0, 5604.0, 6041.0, 6197.0, 6416.0, 6732.0, 6792.0, 8317.0, 8428.0, 8851.0, 8999.0, 9175.0, 9201.0, 9252.0, 23531.0, 27330.0, 51765.0, 65267.0, 84197.0, 85443.0, 146057.0, 440275.0 
GO:0030594 MF 1.18e-06 23/1933    80/28555 D03 neurotransmitter receptor activity       1128.0, 1129.0, 1131.0, 1134.0, 2554.0, 2555.0, 2556.0, 2557.0, 2558.0, 2559.0, 2561.0, 2562.0, 2566.0, 2567.0, 2742.0, 2743.0, 3352.0, 3356.0, 3358.0, 3359.0, 3361.0, 3363.0, 8001.0 
GO:0003924 MF 1.37e-06 50/1933   318/28555 D07 GTPase activity                          377.0, 379.0, 390.0, 403.0, 2643.0, 2774.0, 2782.0, 2785.0, 2794.0, 3845.0, 4976.0, 5865.0, 5870.0, 5874.0, 5912.0, 5999.0, 6000.0, 6014.0, 6734.0, 7277.0, 8601.0, 9077.0, 9790.0, 10059.0, 22808.0, 23708.0, 26052.0, 26575.0, 28512.0, 51062.0, 51209.0, 51277.0, 51560.0, 54769.0, 57089.0, 57403.0, 58528.0, 60558.0, 64225.0, 65997.0, 84100.0, 84340.0, 85004.0, 85397.0, 115827.0, 116442.0, 150786.0, 161253.0, 166785.0, 171177.0 
GO:0044325 MF 1.38e-06 32/1933   128/28555 D03 ion channel binding                      88.0, 287.0, 288.0, 488.0, 801.0, 2257.0, 2258.0, 2280.0, 2281.0, 3747.0, 3752.0, 4842.0, 5144.0, 5318.0, 6262.0, 6330.0, 6546.0, 6769.0, 7416.0, 7533.0, 7534.0, 7881.0, 9456.0, 9472.0, 9699.0, 9747.0, 9783.0, 22999.0, 23327.0, 24145.0, 27020.0, 55607.0 
GO:0008017 MF 1.52e-06 39/1933   252/28555 D05 microtubule binding                      403.0, 1641.0, 1780.0, 2009.0, 2258.0, 3797.0, 3800.0, 4131.0, 4133.0, 4135.0, 4741.0, 4976.0, 5048.0, 7074.0, 8480.0, 9217.0, 9371.0, 9702.0, 10059.0, 11043.0, 11127.0, 22974.0, 23095.0, 23116.0, 26052.0, 29127.0, 51361.0, 54462.0, 54627.0, 55219.0, 55342.0, 55605.0, 55638.0, 65055.0, 79884.0, 81565.0, 84251.0, 126731.0, 161436.0 
GO:0004674 MF 1.78e-06 51/1933   309/28555 D06 protein serine/threonine kinase activity 91.0, 659.0, 673.0, 1020.0, 1022.0, 1111.0, 1432.0, 1456.0, 1459.0, 1859.0, 2475.0, 2932.0, 4139.0, 4217.0, 5058.0, 5063.0, 5165.0, 5170.0, 5563.0, 5579.0, 5580.0, 5581.0, 5583.0, 5584.0, 5591.0, 5594.0, 5604.0, 6197.0, 6416.0, 6732.0, 6792.0, 8317.0, 8428.0, 9175.0, 9252.0, 9475.0, 9748.0, 9874.0, 10733.0, 10769.0, 11040.0, 25778.0, 26750.0, 27330.0, 54861.0, 57144.0, 65267.0, 130399.0, 146057.0, 167359.0, 440275.0 
GO:0019904 MF 1.82e-06 39/1933   242/28555 D03 protein domain specific binding          88.0, 476.0, 801.0, 1111.0, 1644.0, 2475.0, 3382.0, 4217.0, 4747.0, 5007.0, 5534.0, 5577.0, 5591.0, 5870.0, 5874.0, 5912.0, 6730.0, 6996.0, 7029.0, 7067.0, 7453.0, 7529.0, 7532.0, 7533.0, 7881.0, 8554.0, 8932.0, 9372.0, 10193.0, 10499.0, 23177.0, 26034.0, 51440.0, 55607.0, 57132.0, 59343.0, 117178.0, 121504.0, 143098.0 
GO:0005525 MF 1.87e-06 56/1933   372/28555 D08 GTP binding                              205.0, 309.0, 377.0, 379.0, 390.0, 403.0, 2643.0, 2774.0, 2794.0, 2977.0, 2982.0, 2983.0, 2984.0, 3845.0, 4976.0, 5865.0, 5870.0, 5874.0, 5912.0, 6014.0, 6447.0, 6734.0, 7277.0, 8396.0, 9077.0, 9790.0, 10059.0, 10124.0, 22808.0, 23708.0, 26052.0, 28512.0, 29789.0, 30845.0, 51062.0, 51209.0, 51277.0, 51560.0, 54622.0, 54769.0, 55915.0, 57403.0, 58528.0, 60558.0, 64225.0, 65997.0, 84100.0, 84340.0, 85004.0, 115827.0, 116442.0, 132946.0, 150786.0, 161253.0, 166785.0, 171177.0 
GO:0004842 MF 2.30e-06 37/1933   230/28555 D04 ubiquitin-protein transferase activity   330.0, 3093.0, 4008.0, 4591.0, 5071.0, 6049.0, 6478.0, 8450.0, 8453.0, 8454.0, 8916.0, 8925.0, 8945.0, 9025.0, 9666.0, 9867.0, 9870.0, 10193.0, 10299.0, 11059.0, 22954.0, 23327.0, 25820.0, 26260.0, 26273.0, 27339.0, 51132.0, 51592.0, 55284.0, 55632.0, 57531.0, 57542.0, 80204.0, 83892.0, 84708.0, 90293.0, 130507.0 
GO:0005516 MF 2.30e-06 35/1933   198/28555 D03 calmodulin binding                       109.0, 119.0, 490.0, 491.0, 814.0, 2596.0, 3756.0, 3786.0, 4133.0, 4135.0, 4628.0, 4644.0, 4842.0, 5121.0, 5530.0, 5532.0, 5534.0, 5999.0, 6014.0, 6262.0, 6546.0, 6547.0, 6709.0, 6801.0, 6844.0, 6857.0, 9495.0, 9590.0, 10777.0, 23236.0, 23271.0, 25827.0, 29078.0, 56479.0, 440279.0 
GO:0106310 MF 2.66e-06 38/1933   249/28555 D07 protein serine kinase activity           673.0, 699.0, 701.0, 1020.0, 1111.0, 1456.0, 1459.0, 2475.0, 2932.0, 4139.0, 5058.0, 5063.0, 5170.0, 5563.0, 5580.0, 5591.0, 6197.0, 6732.0, 8317.0, 8428.0, 9201.0, 9252.0, 9475.0, 9730.0, 9748.0, 9874.0, 11040.0, 26750.0, 27330.0, 51765.0, 54861.0, 57144.0, 65267.0, 85443.0, 146057.0, 167359.0, 340156.0, 440275.0 
GO:0005509 MF 2.89e-06 90/1933   703/28555 D05 calcium ion binding                      88.0, 309.0, 488.0, 673.0, 793.0, 801.0, 1004.0, 1005.0, 1006.0, 1010.0, 1047.0, 1607.0, 1828.0, 2009.0, 2196.0, 2643.0, 2820.0, 2978.0, 3423.0, 3708.0, 4023.0, 4121.0, 4745.0, 4753.0, 4925.0, 5066.0, 5099.0, 5121.0, 5357.0, 5530.0, 5532.0, 5534.0, 5646.0, 5954.0, 6262.0, 6453.0, 6546.0, 6709.0, 6857.0, 6860.0, 7092.0, 7093.0, 7436.0, 7447.0, 8604.0, 8851.0, 9185.0, 9353.0, 9378.0, 9693.0, 9695.0, 9746.0, 10125.0, 10367.0, 22883.0, 23158.0, 23236.0, 23284.0, 25975.0, 26035.0, 27328.0, 30820.0, 30845.0, 50618.0, 51440.0, 55118.0, 56097.0, 56133.0, 56134.0, 56147.0, 56884.0, 57003.0, 57488.0, 57575.0, 57586.0, 57620.0, 63928.0, 64420.0, 64881.0, 78987.0, 79158.0, 79772.0, 80333.0, 83698.0, 120114.0, 127833.0, 148281.0, 286097.0, 341359.0, 440279.0 
GO:0017075 MF 3.84e-06 10/1933    26/28555 D05 syntaxin-1 binding                       4905.0, 6616.0, 6844.0, 6855.0, 6857.0, 6860.0, 55638.0, 132204.0, 134957.0, 440279.0 
GO:0005524 MF 3.88e-06 207/1933  1458/28555 D08 ATP binding                              16.0, 27.0, 31.0, 47.0, 91.0, 109.0, 132.0, 157.0, 205.0, 225.0, 440.0, 445.0, 476.0, 488.0, 490.0, 491.0, 523.0, 526.0, 537.0, 546.0, 659.0, 673.0, 699.0, 701.0, 814.0, 956.0, 1020.0, 1022.0, 1024.0, 1080.0, 1111.0, 1183.0, 1432.0, 1456.0, 1459.0, 1503.0, 1607.0, 1662.0, 1778.0, 1859.0, 2042.0, 2043.0, 2044.0, 2045.0, 2066.0, 2182.0, 2475.0, 2617.0, 2932.0, 2937.0, 2984.0, 3093.0, 3098.0, 3141.0, 3320.0, 3376.0, 3797.0, 3800.0, 3815.0, 3981.0, 4139.0, 4173.0, 4217.0, 4436.0, 4437.0, 4522.0, 4628.0, 4644.0, 4649.0, 4905.0, 5000.0, 5058.0, 5063.0, 5128.0, 5165.0, 5170.0, 5213.0, 5218.0, 5289.0, 5291.0, 5315.0, 5395.0, 5563.0, 5579.0, 5580.0, 5581.0, 5583.0, 5584.0, 5591.0, 5594.0, 5601.0, 5602.0, 5604.0, 5832.0, 6041.0, 6197.0, 6334.0, 6416.0, 6594.0, 6595.0, 6732.0, 6782.0, 6792.0, 6832.0, 6854.0, 6996.0, 7453.0, 8317.0, 8395.0, 8396.0, 8428.0, 8526.0, 8565.0, 8833.0, 8999.0, 9093.0, 9162.0, 9175.0, 9201.0, 9252.0, 9371.0, 9475.0, 9677.0, 9730.0, 9748.0, 9790.0, 9874.0, 9917.0, 10056.0, 10079.0, 10097.0, 10243.0, 10294.0, 10525.0, 10733.0, 10769.0, 10808.0, 10939.0, 10973.0, 11040.0, 11127.0, 11218.0, 22824.0, 23057.0, 23078.0, 23095.0, 23305.0, 25778.0, 25973.0, 26750.0, 27304.0, 27330.0, 29118.0, 29789.0, 29922.0, 30845.0, 51067.0, 51095.0, 51422.0, 51447.0, 51761.0, 51765.0, 53354.0, 54861.0, 55284.0, 55312.0, 55359.0, 55466.0, 55585.0, 55605.0, 55750.0, 55871.0, 55915.0, 56897.0, 57062.0, 57144.0, 57180.0, 57680.0, 64781.0, 65267.0, 79572.0, 79707.0, 79837.0, 83752.0, 84083.0, 84197.0, 84896.0, 85443.0, 90957.0, 124454.0, 129607.0, 130399.0, 134111.0, 136332.0, 146057.0, 150472.0, 160851.0, 166379.0, 167359.0, 170506.0, 259217.0, 284716.0, 286410.0, 340156.0, 343450.0, 375748.0, 440275.0 
GO:0042802 MF 3.89e-06 152/1933  1460/28555 D03 identical protein binding                18.0, 31.0, 88.0, 226.0, 309.0, 334.0, 440.0, 445.0, 586.0, 673.0, 1006.0, 1268.0, 1412.0, 1503.0, 1859.0, 2043.0, 2274.0, 2475.0, 2562.0, 2617.0, 2643.0, 2733.0, 2806.0, 2878.0, 2915.0, 2937.0, 2941.0, 3074.0, 3098.0, 3248.0, 3251.0, 3320.0, 3356.0, 3358.0, 3624.0, 3775.0, 3939.0, 4199.0, 4217.0, 4747.0, 5019.0, 5048.0, 5066.0, 5071.0, 5122.0, 5213.0, 5315.0, 5594.0, 5728.0, 5797.0, 5832.0, 6091.0, 6092.0, 6262.0, 6386.0, 6456.0, 6491.0, 6505.0, 6775.0, 6854.0, 6855.0, 6857.0, 7164.0, 7168.0, 7360.0, 7416.0, 7529.0, 7532.0, 7533.0, 7534.0, 7915.0, 8030.0, 8604.0, 9025.0, 9069.0, 9175.0, 9353.0, 9500.0, 9648.0, 9748.0, 9750.0, 9782.0, 9818.0, 9852.0, 9958.0, 10059.0, 10125.0, 10126.0, 10152.0, 10193.0, 10197.0, 10243.0, 10363.0, 10367.0, 10486.0, 10691.0, 10733.0, 11275.0, 22841.0, 22866.0, 22871.0, 22954.0, 23023.0, 23077.0, 23236.0, 25830.0, 27086.0, 27339.0, 29970.0, 29978.0, 51046.0, 51062.0, 51209.0, 51361.0, 51765.0, 54810.0, 55054.0, 55122.0, 55294.0, 55607.0, 55847.0, 55975.0, 56897.0, 57132.0, 57488.0, 64225.0, 65977.0, 79837.0, 80146.0, 81565.0, 83851.0, 83892.0, 84708.0, 84959.0, 90550.0, 93986.0, 112609.0, 114294.0, 124274.0, 126272.0, 127262.0, 129401.0, 132789.0, 133308.0, 138046.0, 166785.0, 205860.0, 222008.0, 222484.0, 284252.0, 285704.0, 348980.0 
GO:0030276 MF 4.29e-06 13/1933    44/28555 D03 clathrin binding                         163.0, 6857.0, 6860.0, 7224.0, 9685.0, 10040.0, 10059.0, 54812.0, 57586.0, 127833.0, 148281.0, 150350.0, 341359.0 
GO:0031267 MF 5.19e-06 31/1933   187/28555 D05 small GTPase binding                     537.0, 1121.0, 1122.0, 4644.0, 4905.0, 4952.0, 5058.0, 5063.0, 5903.0, 6792.0, 8936.0, 9371.0, 9648.0, 9732.0, 9910.0, 10059.0, 10152.0, 10193.0, 10787.0, 11069.0, 11127.0, 22930.0, 22999.0, 23077.0, 23312.0, 51571.0, 57510.0, 57531.0, 60412.0, 79109.0, 163486.0 
GO:0046872 MF 5.26e-06 232/1933  2303/28555 D04 metal ion binding                        18.0, 31.0, 47.0, 91.0, 103.0, 109.0, 132.0, 330.0, 411.0, 412.0, 490.0, 491.0, 546.0, 659.0, 781.0, 1123.0, 1300.0, 1879.0, 1959.0, 2138.0, 2274.0, 2742.0, 2774.0, 2983.0, 3097.0, 3622.0, 3658.0, 3751.0, 3752.0, 3778.0, 3815.0, 3981.0, 4008.0, 4649.0, 4719.0, 4898.0, 4905.0, 5063.0, 5144.0, 5178.0, 5213.0, 5515.0, 5563.0, 5580.0, 5581.0, 5583.0, 5584.0, 5618.0, 5649.0, 5903.0, 6041.0, 6049.0, 6505.0, 6547.0, 6769.0, 7360.0, 7552.0, 7556.0, 7582.0, 7592.0, 7693.0, 7707.0, 7718.0, 7762.0, 7766.0, 7772.0, 8001.0, 8226.0, 8303.0, 8317.0, 8428.0, 8526.0, 8618.0, 8622.0, 8703.0, 9054.0, 9093.0, 9110.0, 9162.0, 9175.0, 9331.0, 9334.0, 9372.0, 9475.0, 9666.0, 9678.0, 9699.0, 9841.0, 9867.0, 9917.0, 10138.0, 10243.0, 10294.0, 10472.0, 10691.0, 10846.0, 11041.0, 11108.0, 11320.0, 22843.0, 22869.0, 22999.0, 23035.0, 23173.0, 27086.0, 27107.0, 27115.0, 27304.0, 28987.0, 29102.0, 29127.0, 29789.0, 29883.0, 29922.0, 49854.0, 51101.0, 51132.0, 51167.0, 51559.0, 51773.0, 53918.0, 54511.0, 54542.0, 54704.0, 54778.0, 54989.0, 55190.0, 55298.0, 55312.0, 55316.0, 55466.0, 55632.0, 55659.0, 55703.0, 55799.0, 55847.0, 55870.0, 55885.0, 56242.0, 56897.0, 57037.0, 57089.0, 57168.0, 57343.0, 57472.0, 57484.0, 57486.0, 57559.0, 59350.0, 63917.0, 64219.0, 64282.0, 64397.0, 64409.0, 64641.0, 64744.0, 64789.0, 64919.0, 79184.0, 79413.0, 79572.0, 79589.0, 79624.0, 79814.0, 79817.0, 79882.0, 79891.0, 79960.0, 79986.0, 84083.0, 84100.0, 84684.0, 84708.0, 84900.0, 85460.0, 85465.0, 90075.0, 90233.0, 90957.0, 91419.0, 91752.0, 93986.0, 94122.0, 113802.0, 115196.0, 121536.0, 126068.0, 126069.0, 126295.0, 130399.0, 131034.0, 140883.0, 144193.0, 144402.0, 146434.0, 147660.0, 147947.0, 151742.0, 153364.0, 158399.0, 158586.0, 160760.0, 160851.0, 163081.0, 163255.0, 164832.0, 170685.0, 171177.0, 199777.0, 201164.0, 219749.0, 221895.0, 222484.0, 257397.0, 261729.0, 283209.0, 284161.0, 284309.0, 284370.0, 284716.0, 285533.0, 285671.0, 337876.0, 340554.0, 353088.0, 374899.0, 390916.0, 431707.0, 442117.0, 653121.0, 654254.0, 100129842.0 
GO:0106311 MF 5.57e-06 37/1933   248/28555 D07 protein threonine kinase activity        673.0, 699.0, 701.0, 1020.0, 1111.0, 1456.0, 1459.0, 2475.0, 2932.0, 4139.0, 5058.0, 5063.0, 5170.0, 5563.0, 5591.0, 6197.0, 6732.0, 8317.0, 8428.0, 9201.0, 9252.0, 9475.0, 9730.0, 9748.0, 9874.0, 11040.0, 26750.0, 27330.0, 51765.0, 54861.0, 57144.0, 65267.0, 85443.0, 146057.0, 167359.0, 340156.0, 440275.0 
GO:0019901 MF 7.52e-06 57/1933   455/28555 D05 protein kinase binding                   119.0, 287.0, 390.0, 476.0, 801.0, 891.0, 894.0, 898.0, 987.0, 1020.0, 1032.0, 1213.0, 1540.0, 1641.0, 1994.0, 2475.0, 2932.0, 4205.0, 4217.0, 4436.0, 4659.0, 4905.0, 5058.0, 5066.0, 5071.0, 5170.0, 5580.0, 5801.0, 6197.0, 6456.0, 7277.0, 7416.0, 7453.0, 7534.0, 8618.0, 8631.0, 8851.0, 9175.0, 9821.0, 9892.0, 9900.0, 10040.0, 22841.0, 22866.0, 22974.0, 23177.0, 26960.0, 29127.0, 51400.0, 51422.0, 55607.0, 79109.0, 140775.0, 143384.0, 205860.0, 219771.0, 375748.0 
GO:0005515 MF 9.68e-06 1223/1933 12369/28555 D02 protein binding                          10.0, 27.0, 31.0, 40.0, 47.0, 56.0, 88.0, 91.0, 103.0, 116.0, 157.0, 163.0, 205.0, 225.0, 226.0, 258.0, 273.0, 287.0, 288.0, 291.0, 309.0, 330.0, 334.0, 377.0, 379.0, 384.0, 390.0, 403.0, 440.0, 445.0, 476.0, 483.0, 488.0, 490.0, 491.0, 526.0, 528.0, 534.0, 535.0, 537.0, 546.0, 577.0, 605.0, 608.0, 659.0, 673.0, 699.0, 701.0, 705.0, 744.0, 783.0, 785.0, 793.0, 801.0, 887.0, 891.0, 894.0, 898.0, 956.0, 961.0, 1020.0, 1022.0, 1024.0, 1032.0, 1039.0, 1040.0, 1080.0, 1111.0, 1114.0, 1121.0, 1123.0, 1128.0, 1131.0, 1176.0, 1183.0, 1193.0, 1213.0, 1268.0, 1300.0, 1308.0, 1390.0, 1412.0, 1428.0, 1432.0, 1459.0, 1479.0, 1503.0, 1508.0, 1540.0, 1602.0, 1620.0, 1641.0, 1644.0, 1690.0, 1738.0, 1740.0, 1741.0, 1778.0, 1780.0, 1812.0, 1828.0, 1846.0, 1859.0, 1875.0, 1879.0, 1944.0, 1948.0, 1949.0, 1959.0, 1993.0, 1994.0, 2009.0, 2026.0, 2042.0, 2043.0, 2045.0, 2066.0, 2115.0, 2135.0, 2138.0, 2170.0, 2257.0, 2258.0, 2259.0, 2262.0, 2274.0, 2280.0, 2281.0, 2308.0, 2475.0, 2553.0, 2556.0, 2566.0, 2571.0, 2572.0, 2596.0, 2617.0, 2643.0, 2650.0, 2664.0, 2733.0, 2743.0, 2744.0, 2774.0, 2782.0, 2785.0, 2786.0, 2821.0, 2823.0, 2825.0, 2878.0, 2890.0, 2891.0, 2903.0, 2904.0, 2915.0, 2932.0, 2937.0, 2941.0, 2948.0, 2965.0, 2977.0, 2978.0, 2982.0, 2983.0, 2984.0, 3024.0, 3066.0, 3074.0, 3093.0, 3098.0, 3141.0, 3156.0, 3251.0, 3320.0, 3356.0, 3358.0, 3359.0, 3363.0, 3376.0, 3382.0, 3419.0, 3460.0, 3622.0, 3624.0, 3631.0, 3632.0, 3658.0, 3708.0, 3736.0, 3737.0, 3739.0, 3751.0, 3752.0, 3756.0, 3765.0, 3775.0, 3778.0, 3786.0, 3788.0, 3797.0, 3800.0, 3815.0, 3845.0, 3939.0, 3964.0, 3981.0, 4008.0, 4013.0, 4023.0, 4045.0, 4072.0, 4131.0, 4133.0, 4135.0, 4139.0, 4160.0, 4168.0, 4173.0, 4190.0, 4205.0, 4212.0, 4217.0, 4234.0, 4306.0, 4311.0, 4331.0, 4345.0, 4354.0, 4435.0, 4436.0, 4437.0, 4522.0, 4591.0, 4628.0, 4644.0, 4649.0, 4659.0, 4674.0, 4675.0, 4686.0, 4704.0, 4719.0, 4741.0, 4745.0, 4747.0, 4753.0, 4763.0, 4836.0, 4842.0, 4856.0, 4879.0, 4883.0, 4897.0, 4898.0, 4905.0, 4925.0, 4948.0, 4952.0, 4976.0, 4978.0, 4986.0, 5000.0, 5007.0, 5048.0, 5058.0, 5063.0, 5066.0, 5071.0, 5087.0, 5121.0, 5126.0, 5128.0, 5144.0, 5160.0, 5165.0, 5170.0, 5213.0, 5218.0, 5289.0, 5291.0, 5306.0, 5315.0, 5318.0, 5395.0, 5510.0, 5515.0, 5520.0, 5521.0, 5527.0, 5528.0, 5529.0, 5530.0, 5532.0, 5534.0, 5550.0, 5563.0, 5569.0, 5577.0, 5579.0, 5580.0, 5581.0, 5583.0, 5584.0, 5591.0, 5594.0, 5601.0, 5602.0, 5604.0, 5618.0, 5646.0, 5718.0, 5728.0, 5744.0, 5775.0, 5797.0, 5800.0, 5801.0, 5810.0, 5814.0, 5832.0, 5865.0, 5870.0, 5874.0, 5903.0, 5912.0, 5929.0, 5954.0, 6014.0, 6041.0, 6049.0, 6091.0, 6092.0, 6095.0, 6197.0, 6252.0, 6258.0, 6262.0, 6295.0, 6330.0, 6334.0, 6386.0, 6416.0, 6441.0, 6447.0, 6453.0, 6456.0, 6478.0, 6491.0, 6505.0, 6515.0, 6546.0, 6594.0, 6595.0, 6616.0, 6619.0, 6638.0, 6709.0, 6730.0, 6732.0, 6750.0, 6752.0, 6753.0, 6769.0, 6770.0, 6775.0, 6782.0, 6785.0, 6792.0, 6801.0, 6832.0, 6844.0, 6855.0, 6857.0, 6860.0, 6865.0, 6869.0, 6996.0, 7014.0, 7029.0, 7067.0, 7068.0, 7074.0, 7091.0, 7102.0, 7158.0, 7164.0, 7168.0, 7172.0, 7182.0, 7222.0, 7224.0, 7253.0, 7266.0, 7277.0, 7286.0, 7336.0, 7342.0, 7345.0, 7348.0, 7357.0, 7360.0, 7416.0, 7436.0, 7447.0, 7453.0, 7490.0, 7504.0, 7529.0, 7532.0, 7533.0, 7534.0, 7552.0, 7556.0, 7582.0, 7592.0, 7693.0, 7707.0, 7718.0, 7750.0, 7763.0, 7766.0, 7772.0, 7779.0, 7782.0, 7857.0, 7871.0, 7874.0, 7905.0, 7976.0, 8030.0, 8036.0, 8079.0, 8165.0, 8208.0, 8226.0, 8237.0, 8317.0, 8340.0, 8382.0, 8395.0, 8396.0, 8428.0, 8450.0, 8453.0, 8454.0, 8480.0, 8499.0, 8503.0, 8507.0, 8508.0, 8522.0, 8554.0, 8565.0, 8567.0, 8601.0, 8618.0, 8631.0, 8648.0, 8731.0, 8745.0, 8760.0, 8825.0, 8848.0, 8851.0, 8900.0, 8932.0, 8936.0, 8945.0, 8976.0, 9025.0, 9054.0, 9069.0, 9077.0, 9079.0, 9093.0, 9097.0, 9108.0, 9110.0, 9114.0, 9118.0, 9162.0, 9172.0, 9175.0, 9185.0, 9194.0, 9211.0, 9217.0, 9240.0, 9252.0, 9270.0, 9293.0, 9329.0, 9353.0, 9371.0, 9372.0, 9373.0, 9378.0, 9397.0, 9456.0, 9470.0, 9472.0, 9475.0, 9495.0, 9497.0, 9500.0, 9508.0, 9515.0, 9519.0, 9522.0, 9530.0, 9575.0, 9577.0, 9590.0, 9648.0, 9655.0, 9665.0, 9666.0, 9675.0, 9678.0, 9685.0, 9690.0, 9693.0, 9695.0, 9698.0, 9699.0, 9702.0, 9730.0, 9732.0, 9737.0, 9746.0, 9747.0, 9748.0, 9750.0, 9758.0, 9782.0, 9783.0, 9804.0, 9818.0, 9821.0, 9841.0, 9852.0, 9856.0, 9867.0, 9868.0, 9870.0, 9874.0, 9882.0, 9885.0, 9892.0, 9896.0, 9899.0, 9908.0, 9912.0, 9913.0, 9915.0, 9917.0, 9929.0, 9958.0, 10017.0, 10040.0, 10056.0, 10059.0, 10087.0, 10097.0, 10100.0, 10109.0, 10124.0, 10126.0, 10134.0, 10138.0, 10152.0, 10154.0, 10193.0, 10197.0, 10200.0, 10243.0, 10260.0, 10294.0, 10299.0, 10313.0, 10324.0, 10363.0, 10367.0, 10395.0, 10447.0, 10472.0, 10484.0, 10486.0, 10499.0, 10525.0, 10562.0, 10564.0, 10594.0, 10602.0, 10613.0, 10625.0, 10658.0, 10678.0, 10687.0, 10690.0, 10691.0, 10733.0, 10762.0, 10765.0, 10769.0, 10776.0, 10787.0, 10808.0, 10910.0, 10926.0, 10927.0, 10939.0, 10953.0, 10962.0, 10973.0, 10980.0, 10989.0, 11022.0, 11040.0, 11041.0, 11052.0, 11059.0, 11069.0, 11072.0, 11075.0, 11102.0, 11108.0, 11122.0, 11127.0, 11146.0, 11165.0, 11169.0, 11215.0, 11216.0, 11218.0, 11275.0, 11311.0, 11319.0, 22808.0, 22829.0, 22841.0, 22843.0, 22854.0, 22865.0, 22866.0, 22876.0, 22883.0, 22887.0, 22911.0, 22920.0, 22927.0, 22930.0, 22949.0, 22954.0, 22974.0, 22984.0, 22986.0, 22987.0, 22999.0, 23008.0, 23023.0, 23028.0, 23035.0, 23039.0, 23047.0, 23074.0, 23077.0, 23078.0, 23089.0, 23095.0, 23158.0, 23168.0, 23173.0, 23177.0, 23228.0, 23229.0, 23236.0, 23243.0, 23251.0, 23256.0, 23270.0, 23271.0, 23284.0, 23326.0, 23327.0, 23339.0, 23365.0, 23392.0, 23420.0, 23426.0, 23450.0, 23462.0, 23463.0, 23507.0, 23531.0, 23543.0, 23548.0, 23592.0, 23596.0, 23633.0, 23639.0, 23648.0, 23708.0, 23710.0, 23760.0, 23765.0, 23767.0, 24145.0, 25797.0, 25813.0, 25820.0, 25827.0, 25830.0, 25849.0, 25852.0, 25896.0, 25921.0, 25941.0, 25975.0, 25977.0, 26019.0, 26034.0, 26039.0, 26045.0, 26047.0, 26049.0, 26052.0, 26207.0, 26273.0, 26276.0, 26287.0, 26297.0, 26355.0, 26575.0, 26750.0, 26999.0, 27000.0, 27020.0, 27042.0, 27065.0, 27067.0, 27086.0, 27122.0, 27123.0, 27125.0, 27156.0, 27239.0, 27244.0, 27304.0, 27330.0, 27339.0, 27341.0, 28969.0, 28987.0, 29035.0, 29078.0, 29094.0, 29102.0, 29106.0, 29118.0, 29127.0, 29761.0, 29767.0, 29789.0, 29883.0, 29887.0, 29922.0, 29967.0, 29970.0, 29978.0, 30001.0, 30820.0, 30845.0, 49854.0, 50618.0, 50650.0, 51028.0, 51029.0, 51062.0, 51067.0, 51082.0, 51101.0, 51108.0, 51141.0, 51155.0, 51209.0, 51277.0, 51309.0, 51361.0, 51362.0, 51377.0, 51382.0, 51400.0, 51422.0, 51440.0, 51447.0, 51535.0, 51560.0, 51571.0, 51592.0, 51606.0, 51617.0, 51652.0, 51678.0, 51761.0, 51765.0, 51773.0, 51805.0, 53349.0, 53616.0, 53918.0, 54329.0, 54332.0, 54438.0, 54457.0, 54495.0, 54497.0, 54536.0, 54545.0, 54557.0, 54622.0, 54682.0, 54704.0, 54715.0, 54726.0, 54769.0, 54778.0, 54810.0, 54865.0, 54881.0, 54892.0, 54914.0, 54943.0, 55022.0, 55030.0, 55041.0, 55054.0, 55069.0, 55076.0, 55103.0, 55118.0, 55122.0, 55132.0, 55163.0, 55190.0, 55212.0, 55219.0, 55284.0, 55294.0, 55312.0, 55320.0, 55322.0, 55342.0, 55346.0, 55359.0, 55466.0, 55530.0, 55585.0, 55605.0, 55607.0, 55610.0, 55620.0, 55632.0, 55633.0, 55638.0, 55705.0, 55721.0, 55750.0, 55759.0, 55775.0, 55827.0, 55832.0, 55859.0, 55871.0, 55885.0, 55915.0, 55922.0, 55975.0, 56181.0, 56256.0, 56479.0, 56648.0, 56675.0, 56884.0, 56897.0, 56929.0, 56937.0, 56941.0, 57003.0, 57037.0, 57102.0, 57110.0, 57132.0, 57144.0, 57146.0, 57148.0, 57182.0, 57343.0, 57403.0, 57463.0, 57472.0, 57488.0, 57502.0, 57510.0, 57520.0, 57528.0, 57531.0, 57542.0, 57559.0, 57620.0, 57626.0, 57631.0, 57633.0, 57680.0, 57687.0, 57692.0, 57709.0, 57718.0, 57863.0, 58489.0, 58516.0, 58528.0, 59339.0, 59343.0, 59350.0, 59353.0, 60412.0, 60493.0, 60496.0, 60684.0, 63908.0, 63928.0, 63939.0, 64061.0, 64112.0, 64219.0, 64225.0, 64282.0, 64327.0, 64393.0, 64426.0, 64641.0, 64744.0, 64756.0, 64769.0, 64781.0, 64839.0, 64919.0, 65055.0, 65267.0, 65977.0, 65997.0, 66036.0, 78986.0, 78987.0, 79084.0, 79102.0, 79109.0, 79133.0, 79137.0, 79158.0, 79184.0, 79269.0, 79589.0, 79609.0, 79624.0, 79657.0, 79675.0, 79698.0, 79699.0, 79707.0, 79718.0, 79722.0, 79810.0, 79817.0, 79837.0, 79882.0, 79939.0, 79959.0, 79960.0, 79979.0, 79986.0, 80204.0, 80232.0, 80309.0, 80311.0, 80333.0, 80335.0, 80762.0, 80823.0, 81565.0, 81566.0, 81609.0, 83550.0, 83660.0, 83693.0, 83698.0, 83752.0, 83851.0, 83861.0, 83892.0, 84062.0, 84083.0, 84100.0, 84102.0, 84162.0, 84197.0, 84251.0, 84280.0, 84340.0, 84516.0, 84541.0, 84548.0, 84649.0, 84679.0, 84708.0, 84866.0, 84897.0, 84908.0, 84912.0, 84955.0, 84959.0, 84984.0, 85397.0, 85403.0, 85453.0, 89890.0, 89927.0, 90025.0, 90293.0, 90362.0, 90423.0, 90550.0, 90826.0, 90957.0, 91419.0, 91801.0, 91875.0, 91977.0, 92181.0, 92370.0, 93986.0, 94081.0, 94122.0, 112609.0, 112611.0, 112942.0, 113130.0, 113802.0, 114134.0, 114569.0, 114882.0, 114928.0, 115024.0, 115196.0, 115265.0, 115827.0, 116028.0, 116442.0, 117178.0, 118427.0, 118812.0, 118924.0, 120534.0, 120939.0, 121504.0, 122553.0, 122830.0, 123016.0, 123169.0, 124359.0, 125113.0, 126068.0, 126069.0, 126272.0, 126295.0, 127495.0, 127703.0, 127833.0, 127845.0, 129401.0, 130940.0, 131034.0, 131450.0, 132204.0, 132789.0, 133308.0, 134111.0, 134353.0, 134429.0, 134701.0, 135112.0, 136332.0, 136895.0, 137392.0, 137886.0, 138046.0, 138199.0, 139818.0, 140707.0, 140767.0, 140775.0, 142679.0, 143098.0, 143187.0, 143384.0, 143686.0, 144165.0, 144402.0, 145226.0, 145483.0, 146057.0, 146223.0, 146434.0, 147339.0, 147660.0, 147841.0, 148534.0, 150350.0, 151230.0, 151354.0, 152831.0, 153364.0, 157506.0, 157574.0, 157773.0, 157807.0, 158586.0, 159371.0, 160760.0, 161253.0, 161291.0, 162427.0, 163081.0, 163255.0, 163882.0, 164781.0, 164832.0, 165679.0, 166379.0, 166785.0, 169981.0, 170261.0, 170506.0, 170685.0, 171177.0, 195814.0, 196264.0, 196996.0, 197131.0, 201164.0, 201780.0, 202559.0, 203111.0, 205860.0, 219749.0, 219771.0, 219844.0, 220164.0, 220202.0, 221061.0, 221150.0, 221662.0, 221895.0, 221981.0, 222484.0, 222537.0, 222553.0, 253152.0, 253558.0, 253782.0, 253943.0, 254170.0, 254887.0, 256076.0, 256309.0, 257194.0, 257236.0, 257397.0, 259217.0, 266812.0, 283578.0, 283768.0, 283820.0, 284252.0, 284309.0, 284716.0, 285141.0, 285172.0, 285533.0, 285704.0, 286205.0, 286410.0, 286499.0, 317719.0, 339390.0, 339416.0, 340156.0, 347902.0, 348980.0, 374946.0, 375056.0, 375567.0, 375612.0, 375748.0, 386617.0, 388272.0, 399947.0, 401288.0, 401474.0, 402117.0, 408263.0, 431707.0, 440145.0, 441376.0, 493861.0, 642938.0, 653121.0, 100113407.0, 100505385.0, 100507537.0, 100528062.0 
GO:0016301 MF 1.06e-05 18/1933    84/28555 D04 kinase activity                          898.0, 1020.0, 1022.0, 1111.0, 2043.0, 2475.0, 2932.0, 5289.0, 5291.0, 5315.0, 5594.0, 6792.0, 8317.0, 8526.0, 8851.0, 9917.0, 10087.0, 51447.0 
GO:0061630 MF 1.53e-05 40/1933   288/28555 D05 ubiquitin protein ligase activity        330.0, 4591.0, 5071.0, 6049.0, 6478.0, 8945.0, 9025.0, 9666.0, 9690.0, 9870.0, 10193.0, 10299.0, 11059.0, 22954.0, 23077.0, 23327.0, 25820.0, 27339.0, 51132.0, 51725.0, 54542.0, 54778.0, 54836.0, 55298.0, 56888.0, 57484.0, 57520.0, 57531.0, 64219.0, 79102.0, 79589.0, 84900.0, 90025.0, 130507.0, 147339.0, 153830.0, 197131.0, 205860.0, 285533.0, 285671.0 
GO:0031628 MF 2.09e-05  4/1933     4/28555 D05 opioid receptor binding                  5173.0, 5179.0, 5368.0, 10886.0 
GO:0005096 MF 2.89e-05 38/1933   275/28555 D05 GTPase activator activity                577.0, 1121.0, 1122.0, 1123.0, 2664.0, 4649.0, 4763.0, 4952.0, 5903.0, 5999.0, 6000.0, 8601.0, 9515.0, 9693.0, 9732.0, 9882.0, 9910.0, 9912.0, 10059.0, 10395.0, 10484.0, 22930.0, 23158.0, 23236.0, 23365.0, 26230.0, 26575.0, 29127.0, 51306.0, 55188.0, 55531.0, 55633.0, 57148.0, 57569.0, 64744.0, 85397.0, 134957.0, 146923.0 
GO:0030165 MF 3.43e-05 17/1933    83/28555 D04 PDZ domain binding                       490.0, 491.0, 1080.0, 2890.0, 4905.0, 5071.0, 5728.0, 6752.0, 7976.0, 9693.0, 9732.0, 22871.0, 51232.0, 59339.0, 60412.0, 84708.0, 222484.0 
GO:0004438 MF 4.28e-05  7/1933    16/28555 D08 phosphatidylinositol-3-phosphatase activity 5728.0, 8776.0, 8867.0, 9108.0, 9110.0, 54545.0, 66036.0 
GO:0046875 MF 4.49e-05  9/1933    27/28555 D04 ephrin receptor binding                  1020.0, 1123.0, 1944.0, 1948.0, 1949.0, 2043.0, 2045.0, 8851.0, 56899.0 
GO:0044877 MF 4.57e-05 44/1933   341/28555 D02 protein-containing complex binding       163.0, 2571.0, 2572.0, 2643.0, 2743.0, 2782.0, 2977.0, 3356.0, 3622.0, 3624.0, 3845.0, 4072.0, 4131.0, 4704.0, 4747.0, 4905.0, 4976.0, 5071.0, 5126.0, 5520.0, 5530.0, 5903.0, 5915.0, 6801.0, 7014.0, 7067.0, 7253.0, 7416.0, 7529.0, 8453.0, 8631.0, 8648.0, 9530.0, 9818.0, 9915.0, 10059.0, 10134.0, 10769.0, 22871.0, 23256.0, 23450.0, 26276.0, 81565.0, 113130.0 
GO:0046961 MF 5.88e-05  8/1933    22/28555 D08 proton-transporting ATPase activity, rotational mechanism 523.0, 526.0, 528.0, 535.0, 9114.0, 51382.0, 51606.0, 90423.0 
GO:0061578 MF 6.18e-05  6/1933    12/28555 D04 Lys63-specific deubiquitinase activity   1540.0, 51029.0, 54726.0, 57559.0, 79184.0, 389856.0 
GO:0019888 MF 7.56e-05 10/1933    35/28555 D04 protein phosphatase regulator activity   5510.0, 5520.0, 5521.0, 5527.0, 5528.0, 5529.0, 8036.0, 10776.0, 51400.0, 57718.0 
GO:0004697 MF 1.41e-04  5/1933     9/28555 D07 protein kinase C activity                5579.0, 5580.0, 5581.0, 5583.0, 5584.0 
GO:0034237 MF 1.66e-04  8/1933    25/28555 D04 protein kinase A regulatory subunit binding 6262.0, 8165.0, 8936.0, 9472.0, 9495.0, 9867.0, 10564.0, 11215.0 
GO:0005004 MF 2.81e-04  4/1933     6/28555 D09 GPI-linked ephrin receptor activity      2042.0, 2043.0, 2044.0, 2045.0 
GO:0061649 MF 3.10e-04  3/1933     3/28555 D06 ubiquitin modification-dependent histone binding 7158.0, 9958.0, 27000.0 
GO:0140081 MF 3.10e-04  3/1933     3/28555 D03 glycosylated region protein binding      4345.0, 131450.0, 339390.0 
GO:0070012 MF 3.10e-04  3/1933     3/28555 D04 oligopeptidase activity                  4311.0, 5550.0, 81565.0 
GO:0099635 MF 3.10e-04  3/1933     3/28555 D12 voltage-gated calcium channel activity involved in positive regulation of presynaptic cytosolic calcium levels 783.0, 1020.0, 1268.0 
GO:0017080 MF 3.26e-04  9/1933    34/28555 D03 sodium channel regulator activity        2257.0, 2258.0, 2259.0, 4842.0, 5318.0, 6327.0, 6330.0, 7533.0, 23327.0 
GO:0031489 MF 4.23e-04  6/1933    16/28555 D05 myosin V binding                         5865.0, 5870.0, 5874.0, 51560.0, 115827.0, 116442.0 
GO:0004143 MF 4.62e-04  5/1933    11/28555 D05 diacylglycerol kinase activity           1607.0, 8526.0, 9162.0, 55750.0, 160851.0 
GO:0048156 MF 5.84e-04 10/1933    44/28555 D04 tau protein binding                      1020.0, 1859.0, 2932.0, 3320.0, 4133.0, 4139.0, 5515.0, 5520.0, 9475.0, 146057.0 
GO:0042277 MF 5.96e-04 12/1933    60/28555 D03 peptide binding                          2825.0, 2845.0, 2847.0, 4311.0, 4883.0, 4986.0, 6752.0, 6753.0, 9520.0, 10886.0, 29953.0, 57486.0 
GO:0004722 MF 6.06e-04 11/1933    52/28555 D07 protein serine/threonine phosphatase activity 5515.0, 5530.0, 5532.0, 5728.0, 9110.0, 22843.0, 23035.0, 54704.0, 127495.0, 151742.0, 160760.0 
GO:0050811 MF 6.16e-04  6/1933    17/28555 D04 GABA receptor binding                    2558.0, 5515.0, 9495.0, 10564.0, 23228.0, 23710.0 
GO:0005005 MF 6.16e-04  6/1933    17/28555 D09 transmembrane-ephrin receptor activity   1944.0, 1949.0, 2042.0, 2043.0, 2044.0, 2045.0 
GO:0003951 MF 6.16e-04  6/1933    17/28555 D05 NAD+ kinase activity                     1607.0, 8526.0, 9162.0, 55750.0, 64781.0, 160851.0 
GO:0070324 MF 6.21e-04  4/1933     7/28555 D03 thyroid hormone binding                  1428.0, 5315.0, 7067.0, 7068.0 
GO:0016595 MF 6.21e-04  4/1933     7/28555 D06 glutamate binding                        2571.0, 2572.0, 2904.0, 6505.0 
GO:0019899 MF 6.38e-04 42/1933   360/28555 D03 enzyme binding                           287.0, 488.0, 1080.0, 1432.0, 1644.0, 2806.0, 2948.0, 3066.0, 3141.0, 4436.0, 4437.0, 5071.0, 5144.0, 5530.0, 5532.0, 5580.0, 5581.0, 5583.0, 5591.0, 5728.0, 6262.0, 7014.0, 7068.0, 7259.0, 7529.0, 7533.0, 8554.0, 8648.0, 9079.0, 9175.0, 9217.0, 10299.0, 11043.0, 23028.0, 23236.0, 23326.0, 26047.0, 55122.0, 57037.0, 64426.0, 79624.0, 83752.0 
GO:0031210 MF 6.62e-04  8/1933    30/28555 D04 phosphatidylcholine binding              2835.0, 4763.0, 5306.0, 7416.0, 10125.0, 23760.0, 51652.0, 57488.0 
GO:0016594 MF 7.49e-04  5/1933    12/28555 D06 glycine binding                          2742.0, 2743.0, 2904.0, 2937.0, 8001.0 
GO:0008179 MF 7.49e-04  5/1933    12/28555 D04 adenylate cyclase binding                801.0, 9472.0, 9495.0, 9590.0, 10486.0 
GO:0051378 MF 7.49e-04  5/1933    12/28555 D04 serotonin binding                        3352.0, 3356.0, 3358.0, 3359.0, 3361.0 
GO:0004984 MF 1.78e-06  2/1933   403/28555 D04 olfactory receptor activity              4992.0, 4995.0 
GO:1903231 MF 1.98e-06  1/1933   244/28555 D06 mRNA binding involved in posttranscriptional gene silencing 9665.0 
GO:0003735 MF 2.39e-04  1/1933   162/28555 D02 structural constituent of ribosome       10884.0 
GO:0005549 MF 6.10e-04  0/1933   118/28555 D02 odorant binding                           
```
