## Supplementary material for "Genetic and environmental regulation of caudate nucleus transcriptome: insight into schizophrenia risk and the dopamine system": Data S7: GO_analysis_module_cyan.txt

```
GO:0007198 BP 3.18e-07   4/282     7/28555 D09 adenylate cyclase-inhibiting serotonin receptor signaling pathway 3350.0, 3351.0, 3354.0, 3360.0 
GO:0007268 BP 1.02e-06  18/282   243/28555 D07 chemical synaptic transmission           320.0, 777.0, 2560.0, 2897.0, 2911.0, 3350.0, 3351.0, 3354.0, 3360.0, 4544.0, 4884.0, 5100.0, 5582.0, 6853.0, 9229.0, 9568.0, 56132.0, 139411.0 
GO:0007187 BP 2.93e-06   7/282    63/28555 D06 G protein-coupled receptor signaling pathway, coupled to cyclic nucleotide second messenger 3350.0, 3351.0, 3354.0, 3360.0, 4544.0, 4985.0, 4988.0 
GO:2000300 BP 3.42e-06   6/282    42/28555 D09 regulation of synaptic vesicle exocytosis 320.0, 3351.0, 5582.0, 5864.0, 6853.0, 120892.0 
GO:0007399 BP 4.49e-06  14/282   322/28555 D04 nervous system development               43.0, 320.0, 1749.0, 1946.0, 2897.0, 3084.0, 3897.0, 4916.0, 5026.0, 8874.0, 23092.0, 23230.0, 55800.0, 56132.0 
GO:0030424 CC 3.56e-07  18/282   300/28555 D05 axon                                     478.0, 1630.0, 1759.0, 3064.0, 3738.0, 3745.0, 3897.0, 4130.0, 4744.0, 4916.0, 4988.0, 5864.0, 6332.0, 6853.0, 26115.0, 118813.0, 120892.0, 387804.0 
GO:0098978 CC 3.88e-07  15/282   302/28555 D04 glutamatergic synapse                    320.0, 492.0, 1009.0, 1814.0, 1821.0, 2911.0, 3738.0, 4884.0, 5100.0, 9229.0, 23266.0, 120892.0, 145581.0, 388662.0, 729993.0 
GO:0045202 CC 4.55e-07  17/282   393/28555 D03 synapse                                  43.0, 478.0, 777.0, 2560.0, 3350.0, 3354.0, 3360.0, 4130.0, 4544.0, 22849.0, 23085.0, 23504.0, 56132.0, 57451.0, 139411.0, 221692.0, 729993.0 
GO:0030425 CC 6.45e-07  21/282   403/28555 D05 dendrite                                 1821.0, 2560.0, 2911.0, 3064.0, 3350.0, 3351.0, 3354.0, 3360.0, 3745.0, 3897.0, 4130.0, 4988.0, 5100.0, 5582.0, 6853.0, 22849.0, 57451.0, 118813.0, 120892.0, 140679.0, 387804.0 
GO:0043005 CC 7.74e-07  17/282   319/28555 D04 neuron projection                        1103.0, 2560.0, 4130.0, 4884.0, 4985.0, 4988.0, 8874.0, 9568.0, 22849.0, 23266.0, 57172.0, 57451.0, 57699.0, 120892.0, 140679.0, 285220.0, 344758.0 
GO:0005887 CC 1.92e-06  40/282  1395/28555 D04 integral component of plasma membrane    90.0, 238.0, 492.0, 1814.0, 2030.0, 2560.0, 2740.0, 2834.0, 2897.0, 2911.0, 2918.0, 3350.0, 3351.0, 3354.0, 3360.0, 4058.0, 4544.0, 4916.0, 4985.0, 4988.0, 5026.0, 5100.0, 5793.0, 9369.0, 9568.0, 22853.0, 23266.0, 51305.0, 56132.0, 57113.0, 57451.0, 57535.0, 79054.0, 81033.0, 91584.0, 92211.0, 222865.0, 285220.0, 344758.0, 388662.0 
GO:0005886 CC 2.04e-06  99/282  4459/28555 D03 plasma membrane                          43.0, 90.0, 238.0, 320.0, 478.0, 492.0, 777.0, 1007.0, 1009.0, 1016.0, 1630.0, 1729.0, 1759.0, 1814.0, 1821.0, 1946.0, 2030.0, 2560.0, 2740.0, 2834.0, 2887.0, 2892.0, 2897.0, 2911.0, 2918.0, 3084.0, 3350.0, 3351.0, 3354.0, 3360.0, 3738.0, 3745.0, 3897.0, 4058.0, 4544.0, 4884.0, 4916.0, 4985.0, 4988.0, 5026.0, 5100.0, 5297.0, 5582.0, 5817.0, 5864.0, 6331.0, 6545.0, 7248.0, 8470.0, 8924.0, 9074.0, 9229.0, 9254.0, 9369.0, 9545.0, 9568.0, 10825.0, 10888.0, 22849.0, 23223.0, 23322.0, 23329.0, 23504.0, 26470.0, 29780.0, 51305.0, 53944.0, 54566.0, 55800.0, 56704.0, 57113.0, 57172.0, 57451.0, 57476.0, 57535.0, 57554.0, 57699.0, 59283.0, 79054.0, 79932.0, 81029.0, 81033.0, 81491.0, 91584.0, 114787.0, 120892.0, 124925.0, 139411.0, 140679.0, 151835.0, 170850.0, 205147.0, 219790.0, 221955.0, 284348.0, 285220.0, 387804.0, 389072.0, 400451.0 
GO:0014069 CC 4.70e-06  12/282   237/28555 D04 postsynaptic density                     1759.0, 1821.0, 4744.0, 5582.0, 6853.0, 7248.0, 9229.0, 9743.0, 22849.0, 57554.0, 59283.0, 729993.0 
GO:0099055 CC 2.66e-05   5/282    36/28555 D06 integral component of postsynaptic membrane 1007.0, 3738.0, 4988.0, 5100.0, 23266.0 
GO:0098982 CC 2.82e-05   6/282    60/28555 D04 GABA-ergic synapse                       492.0, 1814.0, 2560.0, 140679.0, 145581.0, 388662.0 
GO:0098685 CC 5.30e-05   6/282    67/28555 D04 Schaffer collateral - CA1 synapse        320.0, 1009.0, 1630.0, 2911.0, 4744.0, 6853.0 
GO:0099056 CC 7.18e-05   5/282    44/28555 D06 integral component of presynaptic membrane 1007.0, 3351.0, 3738.0, 4985.0, 4988.0 
GO:0045211 CC 7.94e-05   8/282   140/28555 D05 postsynaptic membrane                    2560.0, 2892.0, 2897.0, 3745.0, 9568.0, 57451.0, 221955.0, 729993.0 
GO:0099061 CC 9.91e-05   5/282    47/28555 D08 integral component of postsynaptic density membrane 1630.0, 1814.0, 4985.0, 145581.0, 729993.0 
GO:0099523 CC 1.48e-04   3/282    11/28555 D04 presynaptic cytosol                      3064.0, 5582.0, 120892.0 
GO:0005794 CC 1.82e-04  23/282   985/28555 D05 Golgi apparatus                          43.0, 320.0, 478.0, 688.0, 3064.0, 4988.0, 6853.0, 7267.0, 8120.0, 8720.0, 8729.0, 9743.0, 9777.0, 22853.0, 23230.0, 23332.0, 57451.0, 79932.0, 114815.0, 120892.0, 222865.0, 389072.0, 400451.0 
GO:0097444 CC 2.90e-04   2/282     3/28555 D04 spine apparatus                          4985.0, 4988.0 
GO:0044305 CC 4.85e-04   3/282    16/28555 D04 calyx of Held                            3351.0, 3738.0, 5582.0 
GO:0051378 MF 4.33e-06   4/282    12/28555 D04 serotonin binding                        3350.0, 3351.0, 3354.0, 3360.0 
```
