## Supplementary material for "Genetic and environmental regulation of caudate nucleus transcriptome: insight into schizophrenia risk and the dopamine system": Data S7: GO_analysis_module_darkred.txt

```
GO:0005515 MF 2.33e-06 132/186 12369/28555 D02 protein binding                          152.0, 153.0, 166.0, 207.0, 341.0, 398.0, 408.0, 786.0, 815.0, 1392.0, 1938.0, 1961.0, 2870.0, 2987.0, 3049.0, 3159.0, 4061.0, 4145.0, 4350.0, 4681.0, 4728.0, 4913.0, 5127.0, 5138.0, 5300.0, 5409.0, 5413.0, 5434.0, 5499.0, 5522.0, 5595.0, 5831.0, 6253.0, 6310.0, 6487.0, 6601.0, 6723.0, 6919.0, 7054.0, 7088.0, 7138.0, 7917.0, 8045.0, 8314.0, 8986.0, 10220.0, 10361.0, 10439.0, 10474.0, 10494.0, 10522.0, 10534.0, 10538.0, 10675.0, 10900.0, 11142.0, 11197.0, 23109.0, 23413.0, 23466.0, 23640.0, 23770.0, 25837.0, 25876.0, 26051.0, 26059.0, 26168.0, 26232.0, 27111.0, 28955.0, 29903.0, 30000.0, 30815.0, 50855.0, 50861.0, 51257.0, 51286.0, 51308.0, 51335.0, 51619.0, 53358.0, 53822.0, 54998.0, 55111.0, 55222.0, 55224.0, 55715.0, 56970.0, 57128.0, 58157.0, 59274.0, 64771.0, 79016.0, 79095.0, 79096.0, 79176.0, 79363.0, 79734.0, 79786.0, 79873.0, 79947.0, 80142.0, 80148.0, 80700.0, 81621.0, 83394.0, 83547.0, 83605.0, 84300.0, 84315.0, 84440.0, 84687.0, 84929.0, 85359.0, 90120.0, 91608.0, 114757.0, 124044.0, 127281.0, 138311.0, 140730.0, 149111.0, 152015.0, 155382.0, 161145.0, 164633.0, 254263.0, 284338.0, 285613.0, 388135.0, 388753.0, 440400.0 
```
