## Supplementary material for "Genetic and environmental regulation of caudate nucleus transcriptome: insight into schizophrenia risk and the dopamine system": Data S7: GO_analysis_module_green.txt

```
GO:0006405 BP 2.90e-07  12/983    55/28555 D10 RNA export from nucleus                  6429.0, 7919.0, 8021.0, 9295.0, 9877.0, 9984.0, 10250.0, 10482.0, 22794.0, 23511.0, 57187.0, 84324.0 
GO:0008380 BP 2.81e-06  19/983   160/28555 D08 RNA splicing                             3189.0, 6421.0, 6429.0, 7919.0, 8458.0, 8996.0, 9129.0, 9295.0, 9584.0, 9984.0, 10250.0, 11129.0, 27332.0, 51202.0, 51747.0, 55119.0, 55131.0, 57187.0, 284695.0 
GO:0006357 BP 3.95e-06  95/983  1606/28555 D10 regulation of transcription by RNA polymerase II 20.0, 405.0, 902.0, 1105.0, 1106.0, 2186.0, 3431.0, 4194.0, 4784.0, 4790.0, 4800.0, 5013.0, 5253.0, 5970.0, 6239.0, 6603.0, 6773.0, 6911.0, 7562.0, 7566.0, 7579.0, 7587.0, 7621.0, 7643.0, 7741.0, 7745.0, 7767.0, 7769.0, 7771.0, 7975.0, 8019.0, 8609.0, 8812.0, 9095.0, 9422.0, 9439.0, 9849.0, 9925.0, 9988.0, 10379.0, 10401.0, 10521.0, 10781.0, 11016.0, 11177.0, 23036.0, 23081.0, 23133.0, 25850.0, 29994.0, 30813.0, 51385.0, 54816.0, 55578.0, 55657.0, 55762.0, 55888.0, 57018.0, 57232.0, 57573.0, 57684.0, 58487.0, 60468.0, 79788.0, 80095.0, 80314.0, 80317.0, 80778.0, 81669.0, 84163.0, 84307.0, 84449.0, 84458.0, 84547.0, 84671.0, 84765.0, 84874.0, 91661.0, 93349.0, 117608.0, 147687.0, 148254.0, 162966.0, 162993.0, 163050.0, 285349.0, 285989.0, 339488.0, 388561.0, 389114.0, 728116.0, 100101467.0, 100381270.0, 100529215.0, 110116772.0 
GO:0006406 BP 9.50e-06  14/983   101/28555 D11 mRNA export from nucleus                 6429.0, 7919.0, 8021.0, 9295.0, 9877.0, 9984.0, 10250.0, 10482.0, 22794.0, 23279.0, 23511.0, 57187.0, 79902.0, 84324.0 
GO:0016607 CC 3.04e-06  34/983   410/28555 D03 nuclear speck                            1196.0, 4301.0, 5411.0, 5936.0, 6239.0, 6421.0, 6429.0, 7486.0, 7919.0, 9129.0, 9295.0, 9584.0, 9984.0, 10250.0, 10401.0, 10482.0, 10521.0, 22794.0, 23137.0, 23198.0, 23360.0, 27332.0, 51314.0, 51631.0, 51747.0, 55051.0, 55421.0, 55644.0, 55904.0, 57018.0, 57187.0, 81669.0, 84324.0, 219988.0 
GO:0000346 CC 3.88e-06   6/983    14/28555 D03 transcription export complex             7919.0, 9877.0, 9984.0, 10482.0, 57187.0, 84324.0 
GO:0005654 CC 4.05e-06 202/983  3789/28555 D02 nucleoplasm                              405.0, 472.0, 667.0, 868.0, 890.0, 902.0, 1105.0, 1196.0, 1643.0, 1763.0, 1856.0, 1912.0, 2145.0, 2186.0, 2491.0, 2803.0, 2874.0, 3150.0, 3189.0, 3431.0, 3669.0, 3792.0, 4194.0, 4301.0, 4595.0, 4646.0, 4678.0, 4729.0, 4790.0, 4800.0, 4926.0, 4931.0, 5209.0, 5253.0, 5394.0, 5429.0, 5435.0, 5782.0, 5890.0, 5893.0, 5936.0, 5970.0, 6421.0, 6429.0, 6470.0, 6603.0, 6773.0, 6872.0, 6936.0, 7072.0, 7090.0, 7403.0, 7404.0, 7486.0, 7516.0, 7536.0, 7741.0, 7756.0, 7767.0, 7919.0, 7975.0, 8021.0, 8110.0, 8148.0, 8284.0, 8609.0, 8812.0, 8814.0, 8880.0, 8881.0, 8914.0, 8994.0, 9044.0, 9129.0, 9130.0, 9295.0, 9325.0, 9439.0, 9584.0, 9618.0, 9656.0, 9869.0, 9877.0, 9984.0, 9988.0, 10013.0, 10106.0, 10181.0, 10250.0, 10379.0, 10401.0, 10482.0, 10521.0, 10541.0, 11016.0, 11100.0, 11129.0, 22794.0, 22889.0, 23013.0, 23081.0, 23126.0, 23133.0, 23137.0, 23149.0, 23198.0, 23378.0, 23383.0, 23398.0, 23460.0, 23678.0, 25764.0, 25836.0, 26013.0, 26147.0, 26256.0, 26512.0, 27030.0, 27332.0, 28996.0, 29072.0, 29128.0, 29843.0, 29896.0, 29945.0, 29954.0, 51202.0, 51385.0, 51585.0, 51747.0, 54454.0, 54888.0, 54891.0, 55051.0, 55075.0, 55082.0, 55114.0, 55357.0, 55536.0, 55596.0, 55636.0, 55644.0, 55657.0, 55749.0, 55813.0, 55846.0, 55904.0, 56946.0, 57187.0, 57553.0, 57646.0, 57673.0, 57684.0, 57690.0, 57798.0, 58487.0, 58508.0, 60468.0, 63935.0, 64784.0, 65110.0, 79070.0, 79091.0, 79618.0, 79768.0, 79902.0, 80012.0, 80095.0, 80174.0, 80263.0, 80306.0, 80314.0, 80317.0, 80778.0, 80895.0, 81669.0, 81844.0, 81887.0, 83852.0, 84324.0, 84458.0, 84515.0, 92335.0, 92521.0, 115426.0, 116985.0, 140688.0, 152503.0, 158234.0, 160428.0, 171023.0, 192669.0, 196528.0, 200186.0, 200539.0, 221178.0, 253714.0, 284695.0, 285989.0, 353116.0, 389677.0, 100507607.0 
GO:0005634 CC 4.22e-06 281/983  5311/28555 D05 nucleus                                  32.0, 274.0, 405.0, 472.0, 667.0, 835.0, 890.0, 902.0, 1029.0, 1105.0, 1106.0, 1195.0, 1196.0, 1201.0, 1643.0, 1763.0, 1856.0, 1912.0, 2186.0, 2272.0, 2317.0, 2874.0, 3010.0, 3150.0, 3189.0, 3431.0, 3669.0, 4194.0, 4595.0, 4646.0, 4678.0, 4784.0, 4790.0, 4800.0, 4820.0, 4850.0, 4926.0, 4931.0, 5013.0, 5129.0, 5253.0, 5394.0, 5429.0, 5435.0, 5782.0, 5890.0, 5893.0, 5900.0, 5936.0, 5970.0, 6239.0, 6421.0, 6429.0, 6433.0, 6470.0, 6603.0, 6795.0, 6872.0, 6911.0, 6936.0, 7043.0, 7072.0, 7090.0, 7403.0, 7486.0, 7536.0, 7562.0, 7566.0, 7579.0, 7587.0, 7621.0, 7643.0, 7741.0, 7745.0, 7756.0, 7767.0, 7769.0, 7771.0, 7919.0, 7975.0, 8019.0, 8148.0, 8481.0, 8609.0, 8812.0, 8814.0, 8826.0, 8880.0, 8914.0, 8994.0, 9095.0, 9129.0, 9130.0, 9205.0, 9220.0, 9295.0, 9325.0, 9422.0, 9618.0, 9656.0, 9736.0, 9849.0, 9857.0, 9869.0, 9924.0, 9925.0, 9984.0, 9988.0, 10013.0, 10157.0, 10180.0, 10181.0, 10250.0, 10379.0, 10443.0, 10482.0, 10521.0, 10541.0, 10643.0, 10766.0, 10781.0, 11016.0, 11076.0, 11078.0, 11100.0, 11329.0, 22794.0, 22832.0, 22889.0, 23013.0, 23036.0, 23093.0, 23126.0, 23133.0, 23137.0, 23148.0, 23181.0, 23198.0, 23318.0, 23383.0, 23473.0, 23520.0, 25764.0, 25836.0, 25850.0, 26013.0, 26036.0, 26147.0, 26256.0, 26512.0, 26576.0, 27030.0, 27130.0, 27332.0, 27443.0, 28996.0, 29066.0, 29072.0, 29082.0, 29128.0, 29843.0, 29896.0, 29945.0, 29994.0, 30813.0, 51202.0, 51265.0, 51314.0, 51385.0, 51747.0, 54454.0, 54790.0, 54799.0, 54816.0, 54888.0, 54891.0, 54952.0, 55075.0, 55100.0, 55137.0, 55196.0, 55205.0, 55230.0, 55336.0, 55421.0, 55536.0, 55596.0, 55636.0, 55644.0, 55680.0, 55749.0, 55762.0, 55888.0, 55904.0, 57018.0, 57232.0, 57337.0, 57519.0, 57553.0, 57573.0, 57646.0, 57710.0, 57798.0, 58476.0, 58487.0, 58508.0, 63935.0, 64784.0, 64900.0, 65110.0, 79091.0, 79618.0, 79768.0, 79780.0, 79788.0, 80012.0, 80095.0, 80174.0, 80279.0, 80314.0, 80317.0, 80778.0, 80895.0, 81629.0, 81669.0, 83596.0, 83852.0, 84129.0, 84138.0, 84163.0, 84166.0, 84270.0, 84324.0, 84449.0, 84458.0, 84460.0, 84515.0, 84519.0, 84671.0, 84765.0, 84874.0, 85369.0, 90853.0, 91661.0, 91754.0, 92335.0, 93349.0, 94104.0, 113177.0, 115426.0, 117608.0, 126626.0, 143689.0, 147687.0, 148254.0, 152877.0, 158234.0, 162966.0, 162993.0, 163050.0, 164684.0, 165631.0, 192670.0, 197135.0, 200186.0, 255239.0, 256364.0, 283377.0, 284695.0, 285349.0, 285989.0, 339488.0, 388561.0, 389114.0, 402573.0, 728116.0, 100101467.0, 100137047.0, 100381270.0, 100529215.0, 110116772.0 
GO:0005813 CC 7.96e-05  36/983   520/28555 D03 centrosome                               4296.0, 4926.0, 7486.0, 7516.0, 8481.0, 8881.0, 9325.0, 9639.0, 9662.0, 9857.0, 11064.0, 22832.0, 23093.0, 23194.0, 23354.0, 23473.0, 23503.0, 51735.0, 55125.0, 55755.0, 55857.0, 64770.0, 79618.0, 79848.0, 80071.0, 80279.0, 84166.0, 84260.0, 90410.0, 90799.0, 91754.0, 152185.0, 285331.0, 285753.0, 353116.0, 100653515.0 
GO:0005615 CC 2.35e-05  29/983  1685/28555 D02 extracellular space                      633.0, 727.0, 1307.0, 1435.0, 2200.0, 2990.0, 3440.0, 3447.0, 7043.0, 8398.0, 8635.0, 8751.0, 9476.0, 9860.0, 23318.0, 79883.0, 80781.0, 84327.0, 85464.0, 114904.0, 140686.0, 140710.0, 147920.0, 221914.0, 283848.0, 340267.0, 442893.0, 647174.0, 100302149.0 
GO:0005524 MF 2.79e-06  88/983  1458/28555 D08 ATP binding                              20.0, 32.0, 472.0, 480.0, 1105.0, 1106.0, 1119.0, 1120.0, 1195.0, 1196.0, 1244.0, 1763.0, 1973.0, 2081.0, 3643.0, 4140.0, 4144.0, 4296.0, 4598.0, 4640.0, 4646.0, 4650.0, 4931.0, 5025.0, 5129.0, 5209.0, 5210.0, 5826.0, 5890.0, 6093.0, 6795.0, 6872.0, 7442.0, 7486.0, 7516.0, 7919.0, 8458.0, 8476.0, 8814.0, 8844.0, 9044.0, 10521.0, 10749.0, 11000.0, 11183.0, 11184.0, 11329.0, 23093.0, 23137.0, 23250.0, 23347.0, 23460.0, 23678.0, 25981.0, 26140.0, 26576.0, 27030.0, 28996.0, 51202.0, 51265.0, 54454.0, 55137.0, 55191.0, 55577.0, 55636.0, 56155.0, 57038.0, 57143.0, 57519.0, 57644.0, 65125.0, 79784.0, 80179.0, 81629.0, 84166.0, 84515.0, 91461.0, 91754.0, 92335.0, 124602.0, 144132.0, 164395.0, 219293.0, 255239.0, 255967.0, 256356.0, 374868.0, 399687.0 
GO:0046872 MF 2.96e-06 135/983  2303/28555 D04 metal ion binding                        32.0, 480.0, 1763.0, 2186.0, 3431.0, 3633.0, 3669.0, 3674.0, 3792.0, 4122.0, 4144.0, 4595.0, 4650.0, 4729.0, 4850.0, 5150.0, 5158.0, 5429.0, 6093.0, 6239.0, 7403.0, 7404.0, 7442.0, 7562.0, 7566.0, 7579.0, 7587.0, 7621.0, 7741.0, 7745.0, 7756.0, 7767.0, 7769.0, 7771.0, 8148.0, 8284.0, 8751.0, 8844.0, 8994.0, 9422.0, 9849.0, 9877.0, 9924.0, 9925.0, 10106.0, 10181.0, 10781.0, 11016.0, 11177.0, 22978.0, 23036.0, 23126.0, 23371.0, 23503.0, 25850.0, 25961.0, 26036.0, 26147.0, 27109.0, 29066.0, 29072.0, 29954.0, 29994.0, 51385.0, 51474.0, 51479.0, 54482.0, 54816.0, 55139.0, 55205.0, 55503.0, 55644.0, 55657.0, 55680.0, 55762.0, 55888.0, 55904.0, 56302.0, 57232.0, 57546.0, 57553.0, 57573.0, 57674.0, 57684.0, 58508.0, 79443.0, 79695.0, 79788.0, 80095.0, 80317.0, 80778.0, 80781.0, 80895.0, 84307.0, 84327.0, 84449.0, 84671.0, 84765.0, 84874.0, 85377.0, 91661.0, 91754.0, 93349.0, 115426.0, 115825.0, 116985.0, 117608.0, 137872.0, 140766.0, 147687.0, 148254.0, 152815.0, 154214.0, 162966.0, 162993.0, 163050.0, 171023.0, 192669.0, 196528.0, 201294.0, 254042.0, 255967.0, 284695.0, 284996.0, 285349.0, 285989.0, 388561.0, 389114.0, 441250.0, 728116.0, 100101467.0, 100137047.0, 100381270.0, 100529215.0, 110116772.0 
GO:0003677 MF 4.02e-06  59/983   898/28555 D04 DNA binding                              472.0, 1105.0, 1106.0, 1643.0, 1763.0, 1912.0, 3150.0, 3431.0, 4800.0, 5411.0, 5435.0, 5890.0, 5893.0, 5970.0, 6421.0, 6911.0, 6936.0, 7486.0, 7756.0, 8148.0, 8284.0, 8458.0, 8914.0, 9044.0, 9869.0, 9984.0, 10180.0, 10181.0, 10250.0, 23013.0, 23036.0, 23126.0, 23347.0, 26147.0, 27342.0, 29994.0, 51409.0, 51747.0, 54790.0, 55205.0, 58487.0, 58508.0, 80012.0, 80317.0, 83852.0, 84163.0, 84324.0, 84327.0, 84458.0, 84460.0, 93349.0, 94104.0, 115426.0, 152815.0, 171023.0, 196528.0, 256643.0, 284695.0, 399687.0 
GO:0003723 MF 6.87e-06  81/983  1384/28555 D04 RNA binding                              1029.0, 1106.0, 1763.0, 1973.0, 2317.0, 3189.0, 4850.0, 4931.0, 5394.0, 5411.0, 5936.0, 6421.0, 6429.0, 6433.0, 7072.0, 7145.0, 7165.0, 7536.0, 7756.0, 7919.0, 8148.0, 8635.0, 8880.0, 8996.0, 9129.0, 9130.0, 9138.0, 9295.0, 9584.0, 9877.0, 9984.0, 10180.0, 10181.0, 10250.0, 10482.0, 10521.0, 10643.0, 10749.0, 10985.0, 11100.0, 22794.0, 22889.0, 23013.0, 23318.0, 23378.0, 23499.0, 27332.0, 29066.0, 29896.0, 51202.0, 51631.0, 51747.0, 54882.0, 54888.0, 54952.0, 55035.0, 55119.0, 55131.0, 55421.0, 55596.0, 55749.0, 57038.0, 57690.0, 58508.0, 64969.0, 65095.0, 65110.0, 79868.0, 81844.0, 81887.0, 84324.0, 149041.0, 155400.0, 192669.0, 197135.0, 219988.0, 255967.0, 284695.0, 388115.0, 389677.0, 399687.0 
GO:0005515 MF 7.00e-06 509/983 12369/28555 D02 protein binding                          32.0, 274.0, 405.0, 472.0, 480.0, 633.0, 634.0, 667.0, 727.0, 835.0, 868.0, 890.0, 902.0, 933.0, 971.0, 1029.0, 1105.0, 1106.0, 1195.0, 1196.0, 1201.0, 1244.0, 1307.0, 1375.0, 1378.0, 1427.0, 1435.0, 1643.0, 1763.0, 1856.0, 1889.0, 1912.0, 1945.0, 1973.0, 2081.0, 2186.0, 2200.0, 2272.0, 2317.0, 2491.0, 2696.0, 2800.0, 2803.0, 2874.0, 2979.0, 3073.0, 3189.0, 3292.0, 3440.0, 3447.0, 3482.0, 3590.0, 3633.0, 3643.0, 3674.0, 3792.0, 3831.0, 3995.0, 4047.0, 4140.0, 4144.0, 4194.0, 4296.0, 4301.0, 4352.0, 4548.0, 4595.0, 4598.0, 4646.0, 4650.0, 4678.0, 4729.0, 4784.0, 4790.0, 4800.0, 4850.0, 4926.0, 4931.0, 5013.0, 5025.0, 5129.0, 5209.0, 5210.0, 5253.0, 5311.0, 5364.0, 5365.0, 5394.0, 5411.0, 5429.0, 5519.0, 5782.0, 5826.0, 5890.0, 5893.0, 5900.0, 5936.0, 5970.0, 6093.0, 6421.0, 6429.0, 6433.0, 6470.0, 6603.0, 6773.0, 6795.0, 6843.0, 6872.0, 6911.0, 6936.0, 7043.0, 7072.0, 7082.0, 7090.0, 7145.0, 7165.0, 7185.0, 7403.0, 7442.0, 7486.0, 7516.0, 7536.0, 7566.0, 7741.0, 7745.0, 7756.0, 7767.0, 7855.0, 7919.0, 7975.0, 8019.0, 8021.0, 8148.0, 8284.0, 8398.0, 8434.0, 8458.0, 8476.0, 8481.0, 8490.0, 8496.0, 8500.0, 8675.0, 8751.0, 8812.0, 8826.0, 8837.0, 8844.0, 8880.0, 8881.0, 8914.0, 8994.0, 8996.0, 9026.0, 9095.0, 9129.0, 9138.0, 9205.0, 9209.0, 9220.0, 9231.0, 9295.0, 9325.0, 9422.0, 9439.0, 9476.0, 9584.0, 9618.0, 9639.0, 9644.0, 9656.0, 9662.0, 9717.0, 9731.0, 9736.0, 9857.0, 9860.0, 9869.0, 9877.0, 9903.0, 9924.0, 9925.0, 9984.0, 10013.0, 10106.0, 10163.0, 10180.0, 10181.0, 10219.0, 10250.0, 10256.0, 10379.0, 10401.0, 10411.0, 10443.0, 10482.0, 10521.0, 10533.0, 10541.0, 10643.0, 10749.0, 10766.0, 10781.0, 11016.0, 11064.0, 11076.0, 11100.0, 11129.0, 11177.0, 11183.0, 11184.0, 11232.0, 11329.0, 22794.0, 22832.0, 22889.0, 22978.0, 23013.0, 23041.0, 23048.0, 23114.0, 23126.0, 23129.0, 23133.0, 23137.0, 23148.0, 23149.0, 23181.0, 23194.0, 23198.0, 23250.0, 23279.0, 23307.0, 23318.0, 23334.0, 23347.0, 23348.0, 23354.0, 23360.0, 23371.0, 23378.0, 23383.0, 23473.0, 23499.0, 23503.0, 23506.0, 23678.0, 25764.0, 25836.0, 25850.0, 25861.0, 25894.0, 26013.0, 26036.0, 26118.0, 26147.0, 26512.0, 26548.0, 26576.0, 27030.0, 27031.0, 27130.0, 27237.0, 27315.0, 27342.0, 28996.0, 29072.0, 29082.0, 29128.0, 29843.0, 29896.0, 29945.0, 29994.0, 30813.0, 30817.0, 50506.0, 51134.0, 51148.0, 51202.0, 51265.0, 51409.0, 51474.0, 51479.0, 51540.0, 51631.0, 51735.0, 51747.0, 53905.0, 54103.0, 54549.0, 54790.0, 54799.0, 54843.0, 54882.0, 54952.0, 55015.0, 55035.0, 55051.0, 55075.0, 55082.0, 55114.0, 55125.0, 55137.0, 55139.0, 55191.0, 55196.0, 55254.0, 55285.0, 55336.0, 55357.0, 55374.0, 55421.0, 55503.0, 55508.0, 55536.0, 55577.0, 55578.0, 55592.0, 55596.0, 55608.0, 55636.0, 55644.0, 55657.0, 55716.0, 55732.0, 55749.0, 55755.0, 55757.0, 55761.0, 55813.0, 55857.0, 55888.0, 55904.0, 56155.0, 56302.0, 56946.0, 57018.0, 57035.0, 57038.0, 57139.0, 57187.0, 57337.0, 57530.0, 57536.0, 57644.0, 57646.0, 57673.0, 57684.0, 57690.0, 58476.0, 58487.0, 58508.0, 60437.0, 60468.0, 60490.0, 64072.0, 64106.0, 64221.0, 64714.0, 64770.0, 64784.0, 64849.0, 64927.0, 64978.0, 65110.0, 65125.0, 79091.0, 79173.0, 79443.0, 79618.0, 79663.0, 79726.0, 79767.0, 79768.0, 79890.0, 79902.0, 80012.0, 80174.0, 80208.0, 80279.0, 80306.0, 80314.0, 80317.0, 80350.0, 80705.0, 80778.0, 80895.0, 80896.0, 81629.0, 81669.0, 81844.0, 81887.0, 83548.0, 83852.0, 83937.0, 84106.0, 84129.0, 84163.0, 84166.0, 84173.0, 84260.0, 84307.0, 84324.0, 84458.0, 84465.0, 84515.0, 84547.0, 84628.0, 84689.0, 84795.0, 84859.0, 85007.0, 85369.0, 85377.0, 85461.0, 90187.0, 90268.0, 90410.0, 90799.0, 91526.0, 91661.0, 91754.0, 92170.0, 92335.0, 92715.0, 92799.0, 93643.0, 94235.0, 113277.0, 114904.0, 115426.0, 115825.0, 116985.0, 126626.0, 126868.0, 129303.0, 129530.0, 129563.0, 130162.0, 130872.0, 134145.0, 140686.0, 140688.0, 147685.0, 147687.0, 148254.0, 149041.0, 149483.0, 152185.0, 152404.0, 152503.0, 152815.0, 153328.0, 158234.0, 158405.0, 160140.0, 160428.0, 162966.0, 162993.0, 163050.0, 164684.0, 165631.0, 171023.0, 192669.0, 192670.0, 196528.0, 197135.0, 200186.0, 200539.0, 201294.0, 203286.0, 219988.0, 221178.0, 221914.0, 222643.0, 253714.0, 255239.0, 255967.0, 256364.0, 257169.0, 259294.0, 283131.0, 283377.0, 283987.0, 284402.0, 284618.0, 284695.0, 284992.0, 285331.0, 285349.0, 285590.0, 285753.0, 285989.0, 343263.0, 345275.0, 353116.0, 353345.0, 377677.0, 387521.0, 388677.0, 389677.0, 399687.0, 400673.0, 414157.0, 441250.0, 728116.0, 100101467.0, 100137047.0, 100529215.0 
GO:0035064 MF 1.45e-05  11/983    66/28555 D05 methylated histone binding               1105.0, 2186.0, 5253.0, 23133.0, 23378.0, 26013.0, 26147.0, 29128.0, 54799.0, 55904.0, 100137047.0 
GO:0035198 MF 8.88e-05   7/983    32/28555 D06 miRNA binding                            5936.0, 23318.0, 29066.0, 149041.0, 192669.0, 192670.0, 283131.0 
GO:0004984 MF 2.24e-05   1/983   403/28555 D04 olfactory receptor activity              135924.0 
```
