## Supplementary material for "Genetic and environmental regulation of caudate nucleus transcriptome: insight into schizophrenia risk and the dopamine system": Data S7: GO_analysis_module_greenyellow.txt

```
GO:0098609 BP 3.27e-07  13/421   148/28555 D03 cell-cell adhesion                       596.0, 1266.0, 2195.0, 3655.0, 3987.0, 4026.0, 10611.0, 10630.0, 23607.0, 55333.0, 58494.0, 64065.0, 83604.0 
GO:0048663 BP 2.60e-06   5/421    16/28555 D04 neuron fate commitment                   429.0, 3398.0, 5080.0, 5454.0, 25925.0 
GO:0030154 BP 4.30e-06  25/421   604/28555 D03 cell differentiation                     117.0, 2004.0, 2117.0, 2247.0, 2273.0, 2534.0, 3174.0, 3398.0, 3400.0, 4087.0, 4090.0, 5465.0, 5933.0, 6925.0, 6935.0, 7525.0, 8934.0, 10791.0, 11166.0, 11244.0, 51574.0, 51776.0, 57326.0, 57447.0, 114112.0 
GO:0007165 BP 4.80e-06  36/421  1040/28555 D04 signal transduction                      734.0, 952.0, 2004.0, 2247.0, 2565.0, 2697.0, 3709.0, 4090.0, 4289.0, 5586.0, 5592.0, 6016.0, 6259.0, 6277.0, 6374.0, 7159.0, 7867.0, 8613.0, 8741.0, 8800.0, 9989.0, 9994.0, 10526.0, 10672.0, 11228.0, 23607.0, 53342.0, 55198.0, 55970.0, 57447.0, 80318.0, 80763.0, 84986.0, 85415.0, 94134.0, 283349.0 
GO:0006081 BP 5.54e-06   4/421     9/28555 D03 cellular aldehyde metabolic process      216.0, 223.0, 501.0, 8574.0 
GO:0050768 BP 1.14e-05   5/421    21/28555 D07 negative regulation of neurogenesis      657.0, 5080.0, 5978.0, 6653.0, 55198.0 
GO:0007179 BP 2.07e-05   9/421   102/28555 D08 transforming growth factor beta receptor signaling pathway 657.0, 3693.0, 3696.0, 4087.0, 4090.0, 7042.0, 7049.0, 10979.0, 55198.0 
GO:0034097 BP 3.32e-05   6/421    42/28555 D04 response to cytokine                     596.0, 3977.0, 5229.0, 7078.0, 7079.0, 7867.0 
GO:0045944 BP 3.43e-05  35/421  1118/28555 D11 positive regulation of transcription by RNA polymerase II 429.0, 466.0, 657.0, 658.0, 2004.0, 2247.0, 3174.0, 3655.0, 4087.0, 4774.0, 4781.0, 5080.0, 5396.0, 5454.0, 5465.0, 5933.0, 5978.0, 5993.0, 6760.0, 6925.0, 7003.0, 7099.0, 7594.0, 8850.0, 10168.0, 11166.0, 23493.0, 23586.0, 25925.0, 51427.0, 55274.0, 80173.0, 80312.0, 90865.0, 110354863.0 
GO:0001726 CC 1.31e-06  10/421    94/28555 D04 ruffle                                   4289.0, 4534.0, 6277.0, 7099.0, 7430.0, 10630.0, 23607.0, 27131.0, 55198.0, 154796.0 
GO:0048471 CC 1.97e-06  29/421   696/28555 D02 perinuclear region of cytoplasm          663.0, 2195.0, 2534.0, 3077.0, 3987.0, 4735.0, 4915.0, 5578.0, 5586.0, 6277.0, 6507.0, 7099.0, 7159.0, 7430.0, 8099.0, 8915.0, 8934.0, 9588.0, 9843.0, 10519.0, 10791.0, 23209.0, 23607.0, 27131.0, 51191.0, 55916.0, 56907.0, 57447.0, 85415.0 
GO:0070062 CC 2.61e-06  73/421  2170/28555 D06 extracellular exosome                    183.0, 216.0, 217.0, 223.0, 389.0, 501.0, 754.0, 952.0, 953.0, 1363.0, 1777.0, 2053.0, 2059.0, 2195.0, 2512.0, 2628.0, 3693.0, 3696.0, 3956.0, 3958.0, 3977.0, 3998.0, 4735.0, 5236.0, 5352.0, 5375.0, 5547.0, 5578.0, 5696.0, 6277.0, 6385.0, 6653.0, 7049.0, 7430.0, 7525.0, 8424.0, 8574.0, 8644.0, 8741.0, 8895.0, 8934.0, 8991.0, 9068.0, 9588.0, 10247.0, 10519.0, 10529.0, 10606.0, 10672.0, 10768.0, 10791.0, 22836.0, 23406.0, 23475.0, 23564.0, 23593.0, 23607.0, 29968.0, 51084.0, 55198.0, 55233.0, 55970.0, 56898.0, 57447.0, 59345.0, 79901.0, 84888.0, 92597.0, 140576.0, 146556.0, 157310.0, 196527.0, 283537.0 
GO:0005737 CC 2.84e-06 117/421  4659/28555 D02 cytoplasm                                216.0, 223.0, 361.0, 394.0, 580.0, 596.0, 663.0, 754.0, 767.0, 1979.0, 2247.0, 2273.0, 2512.0, 2697.0, 2746.0, 3033.0, 3398.0, 3400.0, 3956.0, 3958.0, 3983.0, 3987.0, 4087.0, 4090.0, 4289.0, 4493.0, 4534.0, 4638.0, 4735.0, 4750.0, 5080.0, 5236.0, 5375.0, 5578.0, 5586.0, 5592.0, 5696.0, 5978.0, 6259.0, 6277.0, 6641.0, 6815.0, 7049.0, 7099.0, 7159.0, 7430.0, 7867.0, 8644.0, 8741.0, 8895.0, 8915.0, 8934.0, 9104.0, 9588.0, 9994.0, 10203.0, 10247.0, 10519.0, 10606.0, 10672.0, 10768.0, 10979.0, 11238.0, 22929.0, 23012.0, 23024.0, 23209.0, 23328.0, 23475.0, 23493.0, 23586.0, 23593.0, 23607.0, 25853.0, 26010.0, 29968.0, 30061.0, 50808.0, 51088.0, 51100.0, 51115.0, 51191.0, 51776.0, 54962.0, 55589.0, 55601.0, 55796.0, 55917.0, 56898.0, 57447.0, 59345.0, 80114.0, 80763.0, 81602.0, 81624.0, 84986.0, 85444.0, 90459.0, 90865.0, 92597.0, 94134.0, 113612.0, 114112.0, 117245.0, 128077.0, 133619.0, 140576.0, 140609.0, 145482.0, 157657.0, 167410.0, 221687.0, 222658.0, 253827.0, 283349.0, 375743.0, 387119.0 
GO:0005829 CC 3.02e-06 147/421  5207/28555 D02 cytosol                                  120.0, 183.0, 216.0, 223.0, 389.0, 394.0, 501.0, 596.0, 663.0, 788.0, 1266.0, 1962.0, 2053.0, 2173.0, 2273.0, 2330.0, 2512.0, 2534.0, 2949.0, 3174.0, 3398.0, 3956.0, 3987.0, 3998.0, 4026.0, 4087.0, 4090.0, 4128.0, 4289.0, 4534.0, 4604.0, 4638.0, 4750.0, 4915.0, 5053.0, 5080.0, 5130.0, 5208.0, 5236.0, 5396.0, 5578.0, 5586.0, 5592.0, 5696.0, 5978.0, 6277.0, 6738.0, 6815.0, 6935.0, 7159.0, 7430.0, 7525.0, 7813.0, 7867.0, 8099.0, 8424.0, 8574.0, 8644.0, 8682.0, 8741.0, 8850.0, 8895.0, 8915.0, 8934.0, 8991.0, 9104.0, 9459.0, 9588.0, 9712.0, 10247.0, 10526.0, 10606.0, 10611.0, 10630.0, 10672.0, 10746.0, 10768.0, 10806.0, 10979.0, 11031.0, 11160.0, 22796.0, 22836.0, 22919.0, 23012.0, 23118.0, 23209.0, 23406.0, 23475.0, 23564.0, 23586.0, 23607.0, 23683.0, 26010.0, 26043.0, 27131.0, 29968.0, 30061.0, 51084.0, 51088.0, 51100.0, 51191.0, 51268.0, 51574.0, 51666.0, 51776.0, 54453.0, 55233.0, 55300.0, 55520.0, 55601.0, 55729.0, 55740.0, 55916.0, 56898.0, 56907.0, 57161.0, 57326.0, 57447.0, 59345.0, 64854.0, 79577.0, 81617.0, 81624.0, 84085.0, 84986.0, 85415.0, 92597.0, 92912.0, 94134.0, 94241.0, 114112.0, 117245.0, 121274.0, 121441.0, 140576.0, 146556.0, 147657.0, 152137.0, 154796.0, 157657.0, 165324.0, 196527.0, 253827.0, 283349.0, 285636.0, 374354.0 
GO:0005634 CC 3.58e-06 119/421  5311/28555 D05 nucleus                                  429.0, 466.0, 501.0, 580.0, 596.0, 754.0, 952.0, 1112.0, 1363.0, 2004.0, 2018.0, 2117.0, 2173.0, 2195.0, 2247.0, 2273.0, 2534.0, 3398.0, 3400.0, 3956.0, 3958.0, 4026.0, 4087.0, 4090.0, 4493.0, 4664.0, 4735.0, 4750.0, 4774.0, 4781.0, 5080.0, 5130.0, 5396.0, 5465.0, 5586.0, 5696.0, 5978.0, 6259.0, 6277.0, 6760.0, 6815.0, 6925.0, 6935.0, 7078.0, 7159.0, 7227.0, 7576.0, 7594.0, 7813.0, 7867.0, 7957.0, 8099.0, 8644.0, 8850.0, 8895.0, 8915.0, 9104.0, 9262.0, 9588.0, 9760.0, 9994.0, 10168.0, 10247.0, 10519.0, 10672.0, 10979.0, 11107.0, 11144.0, 11166.0, 11244.0, 23406.0, 23493.0, 25925.0, 26092.0, 51427.0, 51574.0, 51776.0, 54954.0, 54962.0, 55198.0, 55520.0, 55553.0, 55589.0, 55729.0, 57326.0, 57447.0, 58529.0, 60436.0, 64854.0, 65986.0, 79366.0, 79577.0, 80173.0, 80312.0, 81602.0, 81624.0, 84081.0, 84142.0, 84437.0, 84950.0, 84986.0, 90321.0, 90459.0, 90865.0, 92597.0, 92912.0, 94241.0, 115560.0, 121274.0, 140576.0, 144348.0, 147657.0, 165324.0, 339500.0, 360023.0, 388536.0, 440097.0, 100129543.0, 110354863.0 
GO:0005925 CC 4.51e-06  20/421   416/28555 D05 focal adhesion                           1266.0, 2195.0, 2273.0, 2697.0, 3655.0, 3693.0, 3696.0, 3987.0, 4026.0, 6385.0, 6641.0, 7430.0, 7525.0, 8895.0, 9019.0, 10672.0, 10979.0, 22919.0, 55740.0, 79038.0 
GO:0005739 CC 1.32e-05  40/421  1285/28555 D05 mitochondrion                            501.0, 596.0, 788.0, 2004.0, 2534.0, 2628.0, 2697.0, 2746.0, 3032.0, 3033.0, 3992.0, 4128.0, 4329.0, 5578.0, 7159.0, 8424.0, 8801.0, 8895.0, 8934.0, 9588.0, 9994.0, 10247.0, 10449.0, 10630.0, 11112.0, 11238.0, 23564.0, 23593.0, 23597.0, 50808.0, 54996.0, 55333.0, 63933.0, 64065.0, 79366.0, 79611.0, 84263.0, 114112.0, 133686.0, 253827.0 
GO:0005654 CC 2.37e-05  87/421  3789/28555 D02 nucleoplasm                              466.0, 580.0, 596.0, 754.0, 2004.0, 2117.0, 2697.0, 3033.0, 3077.0, 3174.0, 3400.0, 3709.0, 4087.0, 4090.0, 4289.0, 4329.0, 4735.0, 4750.0, 4774.0, 4781.0, 5080.0, 5208.0, 5396.0, 5454.0, 5465.0, 5578.0, 5586.0, 5696.0, 5933.0, 5978.0, 6738.0, 6815.0, 6935.0, 7003.0, 7159.0, 7227.0, 7867.0, 8099.0, 8682.0, 8741.0, 8850.0, 8895.0, 9169.0, 9994.0, 10519.0, 10526.0, 10746.0, 10979.0, 11107.0, 11244.0, 23118.0, 23493.0, 23683.0, 26010.0, 26043.0, 30061.0, 51574.0, 51575.0, 54756.0, 54962.0, 55233.0, 55274.0, 55520.0, 55553.0, 55729.0, 55796.0, 55916.0, 56907.0, 60436.0, 65986.0, 79366.0, 79577.0, 84081.0, 84142.0, 84950.0, 84991.0, 90459.0, 90865.0, 92597.0, 94241.0, 114112.0, 121274.0, 121441.0, 140609.0, 147657.0, 154796.0, 285636.0 
GO:0005886 CC 2.45e-05  99/421  4459/28555 D03 plasma membrane                          117.0, 120.0, 361.0, 389.0, 394.0, 444.0, 657.0, 658.0, 952.0, 953.0, 1363.0, 2059.0, 2195.0, 2273.0, 2534.0, 2565.0, 2697.0, 3077.0, 3655.0, 3693.0, 3696.0, 3709.0, 3781.0, 3958.0, 3977.0, 3987.0, 4026.0, 4534.0, 4638.0, 4735.0, 4915.0, 5445.0, 5547.0, 5578.0, 5586.0, 5592.0, 6016.0, 6259.0, 6277.0, 6385.0, 6507.0, 6653.0, 7099.0, 7430.0, 7525.0, 8323.0, 8613.0, 8741.0, 8801.0, 8895.0, 8934.0, 9262.0, 9712.0, 9749.0, 9843.0, 10203.0, 10519.0, 10630.0, 10672.0, 10791.0, 10979.0, 11031.0, 11160.0, 22836.0, 22929.0, 23118.0, 23209.0, 23406.0, 23586.0, 23607.0, 23657.0, 30061.0, 53832.0, 54756.0, 54762.0, 54918.0, 55198.0, 55300.0, 55366.0, 55740.0, 55970.0, 57088.0, 58494.0, 64065.0, 79901.0, 83604.0, 84239.0, 84329.0, 84888.0, 84986.0, 85315.0, 121441.0, 140576.0, 154796.0, 157657.0, 166647.0, 171586.0, 196527.0, 283349.0 
GO:0005938 CC 6.14e-05  10/421   145/28555 D03 cell cortex                              120.0, 389.0, 2059.0, 3709.0, 4289.0, 4735.0, 9936.0, 10979.0, 22836.0, 56907.0 
GO:0015629 CC 7.57e-05  13/421   244/28555 D06 actin cytoskeleton                       1266.0, 3983.0, 4638.0, 4735.0, 7430.0, 9262.0, 10611.0, 23012.0, 23586.0, 23607.0, 51778.0, 55917.0, 58529.0 
GO:1990712 CC 1.69e-04   3/421     8/28555 D05 HFE-transferrin receptor complex         657.0, 658.0, 3077.0 
GO:0031674 CC 1.87e-04   4/421    20/28555 D02 I band                                   4534.0, 8850.0, 10529.0, 10979.0 
GO:0036186 CC 2.17e-04   2/421     2/28555 D08 early phagosome membrane                 11031.0, 55198.0 
GO:0000785 CC 2.58e-04  29/421   943/28555 D02 chromatin                                429.0, 466.0, 1112.0, 2004.0, 2018.0, 2117.0, 3174.0, 4087.0, 4090.0, 4774.0, 4781.0, 5080.0, 5396.0, 5454.0, 5465.0, 5933.0, 5993.0, 6925.0, 6935.0, 7003.0, 7227.0, 11166.0, 11244.0, 23493.0, 54962.0, 55553.0, 60436.0, 79366.0, 440097.0 
GO:0030027 CC 3.45e-04  10/421   179/28555 D04 lamellipodium                            3983.0, 4638.0, 5586.0, 9459.0, 10519.0, 10630.0, 55740.0, 55917.0, 154796.0, 348110.0 
GO:0031410 CC 3.48e-04  13/421   285/28555 D06 cytoplasmic vesicle                      389.0, 3077.0, 6507.0, 9712.0, 10630.0, 22836.0, 23209.0, 51100.0, 55198.0, 80173.0, 94241.0, 114908.0, 154796.0 
GO:0001725 CC 3.61e-04   6/421    64/28555 D04 stress fiber                             3983.0, 4026.0, 4638.0, 10529.0, 10611.0, 10979.0 
GO:0005759 CC 4.79e-04  15/421   373/28555 D04 mitochondrial matrix                     217.0, 501.0, 2746.0, 3033.0, 4329.0, 8801.0, 10247.0, 10449.0, 11112.0, 11238.0, 23597.0, 50808.0, 79611.0, 84706.0, 133686.0 
GO:0030175 CC 5.86e-04   6/421    70/28555 D05 filopodium                               3655.0, 4534.0, 7430.0, 9936.0, 10630.0, 55740.0 
GO:0001891 CC 6.25e-04   4/421    27/28555 D02 phagocytic cup                           7099.0, 11031.0, 27131.0, 94134.0 
GO:0003779 MF 4.46e-07  18/421   263/28555 D04 actin binding                            1266.0, 2059.0, 3983.0, 4604.0, 4638.0, 6641.0, 7430.0, 9749.0, 10611.0, 10979.0, 23012.0, 23406.0, 51088.0, 51778.0, 55740.0, 56907.0, 58529.0, 81624.0 
GO:0003700 MF 9.89e-07  22/421   446/28555 D02 DNA-binding transcription factor activity 429.0, 466.0, 1112.0, 2004.0, 3174.0, 4087.0, 4774.0, 5080.0, 5454.0, 5465.0, 5978.0, 6925.0, 6935.0, 7003.0, 7227.0, 11107.0, 11166.0, 11244.0, 23493.0, 55553.0, 60436.0, 115560.0 
GO:0003857 MF 3.11e-06   4/421     8/28555 D05 3-hydroxyacyl-CoA dehydrogenase activity 1962.0, 3032.0, 3033.0, 51084.0 
GO:0005515 MF 3.75e-06 285/421 12369/28555 D02 protein binding                          117.0, 183.0, 216.0, 361.0, 389.0, 394.0, 429.0, 444.0, 466.0, 501.0, 580.0, 596.0, 657.0, 658.0, 663.0, 754.0, 767.0, 788.0, 953.0, 1112.0, 1363.0, 1962.0, 1979.0, 2004.0, 2018.0, 2059.0, 2173.0, 2195.0, 2217.0, 2247.0, 2273.0, 2512.0, 2534.0, 2565.0, 2628.0, 2697.0, 2746.0, 2949.0, 3032.0, 3077.0, 3398.0, 3400.0, 3547.0, 3655.0, 3693.0, 3781.0, 3956.0, 3958.0, 3977.0, 3983.0, 3987.0, 3998.0, 4026.0, 4087.0, 4090.0, 4128.0, 4289.0, 4493.0, 4534.0, 4604.0, 4638.0, 4735.0, 4750.0, 4915.0, 5080.0, 5130.0, 5208.0, 5229.0, 5236.0, 5375.0, 5396.0, 5454.0, 5465.0, 5547.0, 5578.0, 5586.0, 5592.0, 5696.0, 5933.0, 5978.0, 5993.0, 6016.0, 6259.0, 6277.0, 6374.0, 6385.0, 6507.0, 6641.0, 6653.0, 6760.0, 6815.0, 6925.0, 6935.0, 7003.0, 7042.0, 7049.0, 7078.0, 7099.0, 7159.0, 7227.0, 7430.0, 7525.0, 7813.0, 7867.0, 7957.0, 8099.0, 8323.0, 8424.0, 8574.0, 8613.0, 8682.0, 8800.0, 8801.0, 8850.0, 8879.0, 8895.0, 8915.0, 8934.0, 8991.0, 9019.0, 9169.0, 9459.0, 9588.0, 9741.0, 9749.0, 9760.0, 9936.0, 9989.0, 9994.0, 10203.0, 10247.0, 10449.0, 10491.0, 10519.0, 10526.0, 10529.0, 10606.0, 10611.0, 10630.0, 10672.0, 10746.0, 10768.0, 10791.0, 10806.0, 10827.0, 10979.0, 11031.0, 11107.0, 11112.0, 11144.0, 11160.0, 11244.0, 11341.0, 22796.0, 22836.0, 22919.0, 22929.0, 23012.0, 23118.0, 23209.0, 23328.0, 23406.0, 23475.0, 23493.0, 23564.0, 23586.0, 23593.0, 23607.0, 23657.0, 23683.0, 25840.0, 25853.0, 25925.0, 26043.0, 26092.0, 27131.0, 27314.0, 28981.0, 29968.0, 30061.0, 50808.0, 51088.0, 51100.0, 51191.0, 51268.0, 51375.0, 51427.0, 51574.0, 51776.0, 51778.0, 53832.0, 54532.0, 54741.0, 54762.0, 54918.0, 54962.0, 55033.0, 55198.0, 55233.0, 55333.0, 55366.0, 55553.0, 55601.0, 55729.0, 55740.0, 55796.0, 55916.0, 55917.0, 55970.0, 56898.0, 56907.0, 56994.0, 57088.0, 57161.0, 57326.0, 57447.0, 58494.0, 58529.0, 59345.0, 63933.0, 64065.0, 64854.0, 65265.0, 65983.0, 65986.0, 79038.0, 79577.0, 79611.0, 79635.0, 79666.0, 79901.0, 80173.0, 80318.0, 80763.0, 81542.0, 81617.0, 83604.0, 83648.0, 84081.0, 84142.0, 84236.0, 84437.0, 84888.0, 84950.0, 84952.0, 84986.0, 84991.0, 85315.0, 90321.0, 90459.0, 90865.0, 92597.0, 92912.0, 94241.0, 114112.0, 114908.0, 115560.0, 121441.0, 122809.0, 124491.0, 133619.0, 140576.0, 140609.0, 144348.0, 145482.0, 147657.0, 151188.0, 151254.0, 152137.0, 154796.0, 157310.0, 157657.0, 163590.0, 165324.0, 167410.0, 167691.0, 196527.0, 200894.0, 219670.0, 221687.0, 253827.0, 283349.0, 348110.0, 374354.0, 388335.0 
GO:0046872 MF 4.93e-06  63/421  2303/28555 D04 metal ion binding                        414.0, 580.0, 657.0, 658.0, 2273.0, 2534.0, 3655.0, 3983.0, 3998.0, 4026.0, 4087.0, 4090.0, 4493.0, 4638.0, 4750.0, 5445.0, 5978.0, 6507.0, 6738.0, 7078.0, 7079.0, 7576.0, 7594.0, 8895.0, 9169.0, 10168.0, 10611.0, 10672.0, 10746.0, 11107.0, 11244.0, 22929.0, 23118.0, 23683.0, 25925.0, 51427.0, 55233.0, 55274.0, 55520.0, 55790.0, 55796.0, 56994.0, 64854.0, 65986.0, 79038.0, 79666.0, 79901.0, 84239.0, 90321.0, 90459.0, 92597.0, 115560.0, 121274.0, 140609.0, 144348.0, 147657.0, 196527.0, 221687.0, 339500.0, 360023.0, 388536.0, 100129543.0, 110354863.0 
GO:0042802 MF 1.69e-05  43/421  1460/28555 D03 identical protein binding                429.0, 466.0, 596.0, 952.0, 2247.0, 2512.0, 2534.0, 2746.0, 2949.0, 3033.0, 3956.0, 4289.0, 5130.0, 5445.0, 5454.0, 6374.0, 6385.0, 6925.0, 7099.0, 7159.0, 7430.0, 8424.0, 8915.0, 9588.0, 10606.0, 10768.0, 11144.0, 22919.0, 22929.0, 23209.0, 23475.0, 23493.0, 23586.0, 23607.0, 29968.0, 51100.0, 55198.0, 65983.0, 80318.0, 84329.0, 133619.0, 222658.0, 283349.0 
GO:0000978 MF 1.81e-05  37/421  1179/28555 D09 RNA polymerase II cis-regulatory region sequence-specific DNA binding 429.0, 466.0, 2004.0, 2018.0, 3174.0, 4087.0, 4090.0, 4774.0, 4781.0, 5080.0, 5396.0, 5454.0, 5465.0, 5978.0, 5993.0, 6925.0, 6935.0, 7003.0, 7576.0, 7594.0, 10168.0, 11107.0, 11166.0, 23493.0, 25925.0, 51427.0, 55553.0, 60436.0, 115560.0, 121274.0, 144348.0, 147657.0, 339500.0, 360023.0, 388536.0, 100129543.0, 110354863.0 
GO:0004029 MF 3.00e-05   4/421    13/28555 D06 aldehyde dehydrogenase (NAD+) activity   216.0, 217.0, 223.0, 501.0 
GO:0043878 MF 6.16e-05   3/421     6/28555 D05 glyceraldehyde-3-phosphate dehydrogenase (NAD+) (non-phosphorylating) activity 217.0, 223.0, 501.0 
```
