## Supplementary material for "Genetic and environmental regulation of caudate nucleus transcriptome: insight into schizophrenia risk and the dopamine system": Data S7: GO_analysis_module_grey60.txt

```
GO:0005737 CC 5.22e-06  73/265  4659/28555 D02 cytoplasm                                1455.0, 1840.0, 1852.0, 2068.0, 3257.0, 3927.0, 3984.0, 4294.0, 4482.0, 4771.0, 5600.0, 6002.0, 6640.0, 6721.0, 6722.0, 7016.0, 8447.0, 8525.0, 8941.0, 9344.0, 9401.0, 9600.0, 9610.0, 9751.0, 9905.0, 10634.0, 10921.0, 11189.0, 23277.0, 25989.0, 26012.0, 27175.0, 27254.0, 29109.0, 29888.0, 29993.0, 51177.0, 51477.0, 53615.0, 54776.0, 55337.0, 55684.0, 56666.0, 57026.0, 57524.0, 57787.0, 64223.0, 79007.0, 80178.0, 84331.0, 84446.0, 84922.0, 90990.0, 91544.0, 93145.0, 112939.0, 116986.0, 116988.0, 124056.0, 144347.0, 144699.0, 146206.0, 153090.0, 201176.0, 201191.0, 283229.0, 283638.0, 286077.0, 338692.0, 339983.0, 388341.0, 100132074.0, 100533183.0 
GO:0005829 CC 9.07e-06  78/265  5207/28555 D02 cytosol                                  29.0, 396.0, 613.0, 752.0, 1455.0, 1840.0, 1852.0, 1855.0, 2047.0, 2068.0, 2194.0, 2817.0, 2909.0, 3257.0, 3984.0, 4482.0, 4771.0, 4900.0, 5152.0, 5600.0, 6002.0, 6721.0, 7016.0, 7064.0, 8525.0, 9265.0, 9344.0, 9600.0, 9610.0, 9701.0, 9727.0, 10570.0, 10815.0, 10921.0, 11343.0, 22870.0, 23265.0, 23492.0, 26205.0, 27175.0, 28964.0, 29109.0, 29993.0, 50649.0, 51477.0, 54509.0, 54620.0, 55201.0, 55317.0, 55337.0, 55643.0, 55684.0, 55901.0, 56981.0, 57026.0, 57659.0, 57787.0, 64223.0, 65220.0, 65263.0, 79147.0, 80758.0, 80774.0, 80852.0, 83874.0, 85358.0, 92162.0, 116986.0, 125058.0, 126567.0, 140459.0, 144699.0, 150209.0, 150726.0, 153090.0, 284111.0, 414918.0, 503542.0 
GO:0043005 CC 1.01e-05  13/265   319/28555 D04 neuron projection                        1855.0, 2047.0, 3780.0, 3984.0, 4771.0, 8912.0, 8941.0, 9344.0, 9751.0, 26012.0, 57787.0, 65078.0, 85358.0 
GO:0005886 CC 2.58e-05  68/265  4459/28555 D03 plasma membrane                          41.0, 357.0, 576.0, 610.0, 747.0, 752.0, 1455.0, 1943.0, 2047.0, 2194.0, 2261.0, 2788.0, 2817.0, 2909.0, 3757.0, 3770.0, 3780.0, 3785.0, 4241.0, 4482.0, 4771.0, 4923.0, 5064.0, 5152.0, 6002.0, 7477.0, 8447.0, 8525.0, 8941.0, 9148.0, 9265.0, 9610.0, 10817.0, 11343.0, 23265.0, 23416.0, 23769.0, 26012.0, 29993.0, 50801.0, 54509.0, 56301.0, 56666.0, 57026.0, 57338.0, 57799.0, 58512.0, 58986.0, 64218.0, 64403.0, 65078.0, 66004.0, 80758.0, 80852.0, 83874.0, 84231.0, 84502.0, 84988.0, 92162.0, 124056.0, 146206.0, 153090.0, 255057.0, 284111.0, 338692.0, 387509.0, 399473.0, 503542.0 
GO:0030425 CC 2.76e-05  14/265   403/28555 D05 dendrite                                 2047.0, 3770.0, 6002.0, 10815.0, 23138.0, 26012.0, 29888.0, 55201.0, 57787.0, 66004.0, 80758.0, 153090.0, 201191.0, 392617.0 
GO:0032587 CC 3.02e-05   7/265    95/28555 D05 ruffle membrane                          4771.0, 5152.0, 5662.0, 29993.0, 50649.0, 51177.0, 57026.0 
GO:0043197 CC 8.37e-05   8/265   150/28555 D06 dendritic spine                          29.0, 613.0, 1855.0, 4923.0, 5662.0, 9148.0, 29888.0, 85358.0 
GO:0099092 CC 1.23e-04   3/265    11/28555 D05 postsynaptic density, intracellular component 613.0, 5662.0, 80758.0 
GO:0032154 CC 1.32e-04   5/265    53/28555 D04 cleavage furrow                          4771.0, 5662.0, 9600.0, 9727.0, 57026.0 
GO:0005096 MF 3.36e-07  14/265   275/28555 D05 GTPase activator activity                29.0, 396.0, 613.0, 2909.0, 6002.0, 9610.0, 9905.0, 28964.0, 83874.0, 116986.0, 116988.0, 125058.0, 153090.0, 201176.0 
GO:0005515 MF 3.57e-06 175/265 12369/28555 D02 protein binding                          29.0, 41.0, 357.0, 396.0, 513.0, 576.0, 610.0, 613.0, 747.0, 752.0, 1455.0, 1840.0, 1852.0, 1855.0, 1943.0, 2047.0, 2068.0, 2134.0, 2194.0, 2261.0, 2788.0, 3257.0, 3757.0, 3785.0, 3927.0, 3984.0, 4097.0, 4241.0, 4248.0, 4482.0, 4512.0, 4771.0, 4923.0, 5064.0, 5152.0, 5463.0, 5600.0, 5662.0, 5871.0, 6002.0, 6585.0, 6640.0, 6721.0, 6722.0, 7016.0, 7064.0, 7290.0, 7477.0, 8525.0, 8534.0, 8912.0, 9028.0, 9149.0, 9265.0, 9344.0, 9401.0, 9600.0, 9610.0, 9701.0, 9727.0, 9751.0, 9858.0, 10501.0, 10570.0, 10634.0, 10815.0, 10817.0, 10921.0, 11282.0, 11343.0, 22870.0, 22955.0, 23138.0, 23207.0, 23264.0, 23265.0, 23416.0, 23492.0, 25851.0, 25989.0, 26205.0, 27153.0, 27254.0, 28964.0, 29109.0, 29888.0, 29993.0, 50649.0, 51162.0, 51177.0, 51477.0, 53615.0, 54620.0, 54776.0, 55201.0, 55295.0, 55317.0, 55337.0, 55643.0, 55670.0, 55684.0, 55734.0, 55901.0, 56301.0, 56981.0, 57026.0, 57338.0, 57524.0, 57659.0, 57787.0, 58512.0, 58986.0, 64218.0, 64223.0, 64748.0, 64975.0, 65078.0, 65220.0, 65263.0, 79085.0, 79149.0, 79575.0, 79847.0, 80178.0, 80758.0, 80774.0, 83855.0, 83874.0, 84231.0, 84287.0, 84310.0, 84331.0, 84502.0, 84878.0, 84895.0, 84988.0, 85358.0, 85395.0, 89887.0, 91544.0, 92162.0, 92840.0, 93145.0, 94097.0, 112939.0, 114900.0, 115399.0, 115708.0, 115950.0, 116986.0, 124056.0, 125058.0, 140459.0, 140706.0, 144347.0, 144699.0, 147111.0, 153090.0, 168544.0, 170394.0, 170463.0, 199720.0, 253980.0, 283229.0, 284111.0, 286077.0, 286336.0, 339344.0, 339983.0, 374655.0, 374920.0, 375057.0, 399665.0, 100132074.0, 100533183.0 
```
