## Supplementary material for "Genetic and environmental regulation of caudate nucleus transcriptome: insight into schizophrenia risk and the dopamine system": Data S7: GO_analysis_module_grey.txt

```
GO:0150104 BP 7.07e-07 24/2739    84/28555 D06 transport across blood-brain barrier     477.0, 552.0, 3953.0, 5243.0, 6506.0, 6509.0, 6513.0, 6517.0, 6526.0, 6529.0, 6541.0, 6565.0, 6581.0, 7037.0, 8671.0, 8714.0, 8884.0, 9429.0, 9498.0, 53919.0, 54716.0, 84879.0, 84889.0, 92745.0 
GO:0007166 BP 1.11e-06 49/2739   227/28555 D05 cell surface receptor signaling pathway  682.0, 843.0, 867.0, 929.0, 978.0, 1489.0, 1906.0, 1908.0, 1910.0, 1956.0, 2213.0, 2215.0, 2674.0, 2692.0, 3575.0, 3577.0, 3579.0, 3595.0, 3627.0, 3821.0, 3953.0, 4881.0, 5028.0, 5746.0, 8685.0, 8743.0, 9223.0, 9340.0, 9466.0, 10288.0, 10326.0, 10902.0, 10990.0, 23210.0, 23554.0, 23620.0, 23636.0, 25960.0, 27180.0, 50856.0, 51267.0, 57211.0, 64123.0, 84824.0, 127943.0, 221395.0, 222487.0, 344901.0, 349667.0 
GO:0030198 BP 1.40e-06 54/2739   251/28555 D05 extracellular matrix organization        682.0, 999.0, 1281.0, 1290.0, 1293.0, 1305.0, 1306.0, 1463.0, 1634.0, 2192.0, 2199.0, 2294.0, 2295.0, 2335.0, 3384.0, 3385.0, 3672.0, 3676.0, 3680.0, 3695.0, 3791.0, 3913.0, 4016.0, 4060.0, 4148.0, 4313.0, 4318.0, 4324.0, 4325.0, 5156.0, 5212.0, 5806.0, 6692.0, 7057.0, 7101.0, 7450.0, 8516.0, 8728.0, 9509.0, 10516.0, 11096.0, 11174.0, 60495.0, 63827.0, 79148.0, 81792.0, 92949.0, 118856.0, 133584.0, 169611.0, 170689.0, 170692.0, 255743.0, 342371.0 
GO:0001666 BP 1.62e-06 35/2739   156/28555 D05 response to hypoxia                      134.0, 285.0, 857.0, 1139.0, 1543.0, 1909.0, 1958.0, 2034.0, 2113.0, 2155.0, 3091.0, 4089.0, 4313.0, 4519.0, 4538.0, 4843.0, 4880.0, 5228.0, 5328.0, 5894.0, 6387.0, 6513.0, 6940.0, 7010.0, 7057.0, 7351.0, 7423.0, 7424.0, 7515.0, 10266.0, 10370.0, 50507.0, 81575.0, 84292.0, 93649.0 
GO:0030335 BP 2.51e-06 47/2739   241/28555 D07 positive regulation of cell migration    150.0, 857.0, 977.0, 1003.0, 1601.0, 1901.0, 1906.0, 1956.0, 2155.0, 2159.0, 2241.0, 2294.0, 2651.0, 2852.0, 3309.0, 3717.0, 3791.0, 4318.0, 5156.0, 5328.0, 5420.0, 5979.0, 6387.0, 6405.0, 6997.0, 7057.0, 7481.0, 8650.0, 8660.0, 9076.0, 10253.0, 10457.0, 22800.0, 29984.0, 51176.0, 51512.0, 55604.0, 56034.0, 56920.0, 57091.0, 57214.0, 59352.0, 83706.0, 285966.0, 286527.0, 100048912.0, 100287171.0 
GO:0032496 BP 2.81e-06 33/2739   138/28555 D05 response to lipopolysaccharide           249.0, 1543.0, 1634.0, 1906.0, 2241.0, 2706.0, 2796.0, 3587.0, 3654.0, 3717.0, 3727.0, 4016.0, 4129.0, 4258.0, 4353.0, 4843.0, 5105.0, 5106.0, 5336.0, 5737.0, 6279.0, 6280.0, 6401.0, 8792.0, 9076.0, 9536.0, 10221.0, 10804.0, 25819.0, 26191.0, 57402.0, 84292.0, 117854.0 
GO:0001525 BP 3.79e-06 45/2739   227/28555 D03 angiogenesis                             94.0, 182.0, 285.0, 682.0, 857.0, 889.0, 1306.0, 1490.0, 1545.0, 1901.0, 2028.0, 2034.0, 2049.0, 2296.0, 2335.0, 2702.0, 2752.0, 3091.0, 3576.0, 3791.0, 3953.0, 4240.0, 4313.0, 5787.0, 6461.0, 7010.0, 7075.0, 7127.0, 7476.0, 8742.0, 8828.0, 8829.0, 10266.0, 23554.0, 23670.0, 27286.0, 55273.0, 57381.0, 64321.0, 80155.0, 81575.0, 83478.0, 83854.0, 154810.0, 641700.0 
GO:0006357 BP 4.40e-06 236/2739  1606/28555 D10 regulation of transcription by RNA polymerase II 367.0, 687.0, 861.0, 864.0, 905.0, 1051.0, 1745.0, 1831.0, 1956.0, 1958.0, 2034.0, 2078.0, 2099.0, 2103.0, 2113.0, 2118.0, 2120.0, 2122.0, 2294.0, 2295.0, 2296.0, 2297.0, 2298.0, 2300.0, 2305.0, 2307.0, 2309.0, 2354.0, 2355.0, 2494.0, 2637.0, 2966.0, 3087.0, 3091.0, 3142.0, 3164.0, 3662.0, 3726.0, 3727.0, 4084.0, 4089.0, 4092.0, 4775.0, 4778.0, 4802.0, 4824.0, 4825.0, 4839.0, 4861.0, 4901.0, 5468.0, 5971.0, 6046.0, 6096.0, 6297.0, 6304.0, 6493.0, 6495.0, 6598.0, 6660.0, 6665.0, 6887.0, 6907.0, 6913.0, 6926.0, 6939.0, 6940.0, 7022.0, 7027.0, 7030.0, 7071.0, 7101.0, 7291.0, 7539.0, 7543.0, 7547.0, 7553.0, 7584.0, 7626.0, 7633.0, 7637.0, 7690.0, 7691.0, 7711.0, 7712.0, 7728.0, 7743.0, 7748.0, 7757.0, 7789.0, 7849.0, 7988.0, 8013.0, 8464.0, 8553.0, 8626.0, 9096.0, 9189.0, 9314.0, 9355.0, 9440.0, 9441.0, 9534.0, 9753.0, 9819.0, 10172.0, 10224.0, 11278.0, 11281.0, 22806.0, 22809.0, 22890.0, 23186.0, 23314.0, 23361.0, 23394.0, 25803.0, 25888.0, 26508.0, 26974.0, 27287.0, 27300.0, 27319.0, 29028.0, 29842.0, 51176.0, 51513.0, 54738.0, 54753.0, 54937.0, 55250.0, 55257.0, 55588.0, 55609.0, 55810.0, 55818.0, 56917.0, 56977.0, 57116.0, 57335.0, 57615.0, 57786.0, 57822.0, 58492.0, 58500.0, 63876.0, 63951.0, 63973.0, 64207.0, 64288.0, 64321.0, 65982.0, 66008.0, 79192.0, 79898.0, 80032.0, 80108.0, 80264.0, 80853.0, 81856.0, 83744.0, 84775.0, 90317.0, 90576.0, 90589.0, 90592.0, 92283.0, 94039.0, 94234.0, 113835.0, 116071.0, 116412.0, 121340.0, 124535.0, 124961.0, 125893.0, 126070.0, 126231.0, 127396.0, 127665.0, 133746.0, 138715.0, 140612.0, 147948.0, 148156.0, 148198.0, 148206.0, 148213.0, 152687.0, 155054.0, 159119.0, 162963.0, 162972.0, 163059.0, 163087.0, 163223.0, 166793.0, 167465.0, 169270.0, 169841.0, 170825.0, 197320.0, 201501.0, 220992.0, 254065.0, 255403.0, 255877.0, 266743.0, 284406.0, 340252.0, 342357.0, 344787.0, 348327.0, 374900.0, 376940.0, 387032.0, 388523.0, 388559.0, 389549.0, 390010.0, 390980.0, 400713.0, 400720.0, 402381.0, 403341.0, 440519.0, 442319.0, 642280.0, 646915.0, 728340.0, 728656.0, 728927.0, 731220.0, 100128927.0, 100130086.0, 100506164.0 
GO:0006355 BP 5.90e-06 79/2739   489/28555 D09 regulation of transcription, DNA-templated 94.0, 864.0, 1051.0, 2099.0, 2103.0, 2130.0, 2146.0, 2296.0, 2494.0, 2804.0, 3091.0, 3184.0, 4783.0, 4799.0, 4802.0, 4824.0, 5252.0, 5430.0, 6096.0, 6495.0, 6659.0, 6664.0, 6665.0, 6877.0, 6920.0, 7468.0, 7539.0, 7584.0, 7639.0, 7748.0, 7978.0, 7988.0, 8324.0, 8464.0, 8553.0, 8975.0, 9189.0, 9319.0, 9392.0, 10307.0, 10891.0, 11156.0, 11200.0, 11281.0, 22809.0, 23421.0, 51593.0, 54904.0, 55249.0, 55269.0, 55609.0, 55634.0, 57109.0, 57116.0, 57615.0, 57786.0, 64321.0, 64324.0, 65988.0, 79101.0, 79913.0, 80264.0, 113835.0, 124411.0, 124751.0, 127665.0, 148198.0, 148206.0, 163223.0, 255403.0, 256536.0, 333929.0, 340252.0, 342371.0, 440519.0, 442319.0, 642280.0, 728927.0, 100506243.0 
GO:0007267 BP 7.09e-06 44/2739   228/28555 D03 cell-cell signaling                      134.0, 147.0, 151.0, 367.0, 1489.0, 1906.0, 1908.0, 2028.0, 2256.0, 2701.0, 2702.0, 2706.0, 2796.0, 3600.0, 3627.0, 5228.0, 5443.0, 6280.0, 6351.0, 6373.0, 6469.0, 7010.0, 7022.0, 7071.0, 8200.0, 8321.0, 8743.0, 8744.0, 8792.0, 8829.0, 8840.0, 8995.0, 9547.0, 9607.0, 10052.0, 10288.0, 10457.0, 10750.0, 10804.0, 23166.0, 24147.0, 83888.0, 116337.0, 143282.0 
GO:0045893 BP 7.93e-06 96/2739   633/28555 D10 positive regulation of transcription, DNA-templated 59.0, 94.0, 367.0, 641.0, 861.0, 864.0, 999.0, 1051.0, 1956.0, 1958.0, 2099.0, 2103.0, 2113.0, 2122.0, 2294.0, 2295.0, 2296.0, 2305.0, 2309.0, 2494.0, 3087.0, 3091.0, 3184.0, 3609.0, 3621.0, 3662.0, 4089.0, 4693.0, 4778.0, 4783.0, 4824.0, 4863.0, 5468.0, 5979.0, 5987.0, 6096.0, 6469.0, 6495.0, 6659.0, 6664.0, 6737.0, 6787.0, 6867.0, 6907.0, 6908.0, 6926.0, 7030.0, 7476.0, 7481.0, 7547.0, 7784.0, 7789.0, 7849.0, 8321.0, 8322.0, 8324.0, 8464.0, 8626.0, 8864.0, 9125.0, 9314.0, 9321.0, 9355.0, 9440.0, 9441.0, 10062.0, 10370.0, 10626.0, 10739.0, 10891.0, 11200.0, 22809.0, 23210.0, 23636.0, 29028.0, 29893.0, 51176.0, 54361.0, 54851.0, 54904.0, 55818.0, 55833.0, 64321.0, 64324.0, 79831.0, 80155.0, 80853.0, 81550.0, 81606.0, 84105.0, 84632.0, 93649.0, 133746.0, 151449.0, 389549.0, 392255.0 
GO:0090131 BP 8.09e-06  5/2739     5/28555 D03 mesenchyme migration                     58.0, 59.0, 70.0, 72.0, 2294.0 
GO:0000122 BP 8.52e-06 123/2739   852/28555 D11 negative regulation of transcription by RNA polymerase II 190.0, 367.0, 857.0, 861.0, 864.0, 1051.0, 1601.0, 1745.0, 1906.0, 1910.0, 1958.0, 2099.0, 2120.0, 2146.0, 2203.0, 2294.0, 2296.0, 2305.0, 2307.0, 2309.0, 2354.0, 2444.0, 2624.0, 3087.0, 3337.0, 3429.0, 4004.0, 4084.0, 4089.0, 4092.0, 4188.0, 4783.0, 4799.0, 4825.0, 4838.0, 4861.0, 5468.0, 5987.0, 6297.0, 6304.0, 6469.0, 6493.0, 6495.0, 6664.0, 6665.0, 6907.0, 6913.0, 6926.0, 6940.0, 7022.0, 7071.0, 7101.0, 7189.0, 7291.0, 7468.0, 7539.0, 7633.0, 7639.0, 7690.0, 7728.0, 8013.0, 8535.0, 8553.0, 8626.0, 8864.0, 9096.0, 9314.0, 9534.0, 10062.0, 10370.0, 10614.0, 11278.0, 22890.0, 22943.0, 23286.0, 23314.0, 25803.0, 25942.0, 26508.0, 29842.0, 51176.0, 51317.0, 51339.0, 51513.0, 55079.0, 55646.0, 55869.0, 55957.0, 56950.0, 57332.0, 57727.0, 57761.0, 57817.0, 58492.0, 64207.0, 64324.0, 64750.0, 79192.0, 79648.0, 80032.0, 84733.0, 90523.0, 93649.0, 94234.0, 126070.0, 127396.0, 147948.0, 148156.0, 155054.0, 162972.0, 166793.0, 167465.0, 169270.0, 169841.0, 197320.0, 255877.0, 333929.0, 342371.0, 374900.0, 389549.0, 403341.0, 441478.0, 100128927.0 
GO:0034446 BP 1.19e-05 17/2739    56/28555 D05 substrate adhesion-dependent cell spreading 558.0, 2049.0, 2241.0, 2335.0, 3676.0, 3695.0, 3913.0, 7010.0, 8322.0, 8324.0, 8516.0, 8829.0, 9928.0, 23380.0, 55742.0, 59277.0, 83706.0 
GO:0060070 BP 1.41e-05 19/2739    68/28555 D08 canonical Wnt signaling pathway          2131.0, 2487.0, 6382.0, 6469.0, 7473.0, 7476.0, 7478.0, 7481.0, 8321.0, 8322.0, 8324.0, 8325.0, 8326.0, 9314.0, 11211.0, 26108.0, 51176.0, 54361.0, 90780.0 
GO:0002040 BP 1.46e-05 12/2739    31/28555 D04 sprouting angiogenesis                   5228.0, 7010.0, 7057.0, 7423.0, 7424.0, 8829.0, 10266.0, 23210.0, 25960.0, 51176.0, 55742.0, 147372.0 
GO:0007165 BP 2.68e-05 141/2739  1040/28555 D04 signal transduction                      94.0, 134.0, 285.0, 355.0, 367.0, 558.0, 797.0, 867.0, 943.0, 947.0, 1135.0, 1136.0, 1138.0, 1139.0, 1145.0, 1185.0, 1306.0, 1490.0, 1908.0, 1909.0, 1956.0, 2028.0, 2034.0, 2057.0, 2078.0, 2099.0, 2131.0, 2213.0, 2256.0, 2359.0, 2668.0, 2671.0, 2741.0, 2791.0, 2796.0, 2868.0, 2888.0, 2919.0, 3091.0, 3164.0, 3487.0, 3561.0, 3575.0, 3576.0, 3579.0, 3594.0, 3600.0, 3613.0, 3627.0, 3667.0, 3702.0, 3717.0, 3822.0, 4163.0, 4599.0, 4881.0, 4935.0, 4969.0, 4983.0, 5139.0, 5228.0, 5317.0, 5328.0, 5443.0, 5468.0, 5593.0, 5894.0, 5979.0, 6013.0, 6196.0, 6351.0, 6373.0, 6387.0, 6461.0, 6781.0, 6954.0, 7010.0, 7060.0, 7075.0, 7424.0, 8404.0, 8440.0, 8471.0, 8654.0, 8660.0, 8742.0, 8743.0, 8792.0, 8809.0, 8829.0, 8840.0, 8909.0, 8995.0, 9173.0, 9223.0, 9392.0, 9536.0, 9547.0, 9607.0, 9630.0, 10142.0, 10144.0, 10276.0, 10288.0, 10326.0, 10457.0, 10673.0, 11186.0, 23043.0, 23380.0, 23421.0, 28954.0, 51192.0, 51347.0, 51676.0, 54328.0, 55879.0, 59307.0, 64167.0, 64333.0, 65059.0, 79705.0, 79785.0, 79822.0, 80274.0, 83478.0, 83593.0, 84144.0, 89832.0, 90627.0, 115677.0, 116984.0, 152189.0, 222663.0, 260425.0, 338811.0, 338872.0, 375704.0, 407738.0, 644815.0, 644943.0 
GO:0061299 BP 4.47e-05  5/2739     6/28555 D03 retina vasculature morphogenesis in camera-type eye 4693.0, 8322.0, 8829.0, 22899.0, 57381.0 
GO:0038111 BP 6.01e-05 11/2739    30/28555 D07 interleukin-7-mediated signaling pathway 1154.0, 3561.0, 3575.0, 3667.0, 3718.0, 8353.0, 8357.0, 8660.0, 8835.0, 85480.0, 653604.0 
GO:0009612 BP 7.42e-05 15/2739    52/28555 D03 response to mechanical stimulus          58.0, 285.0, 1116.0, 1185.0, 1281.0, 1634.0, 2113.0, 2354.0, 3727.0, 4353.0, 5028.0, 5468.0, 6610.0, 7057.0, 8200.0 
GO:0032119 BP 8.45e-05  4/2739     4/28555 D05 sequestering of zinc ion                 6279.0, 6280.0, 148867.0, 169026.0 
GO:0050911 BP 2.14e-06  6/2739   403/28555 D05 detection of chemical stimulus involved in sensory perception of smell 4993.0, 26659.0, 138799.0, 284521.0, 343171.0, 401994.0 
GO:0035195 BP 3.24e-06  3/2739   548/28555 D10 gene silencing by miRNA                  645323.0, 693158.0, 107075116.0 
GO:0031012 CC 1.61e-06 59/2739   244/28555 D03 extracellular matrix                     249.0, 1116.0, 1281.0, 1290.0, 1293.0, 1305.0, 1306.0, 1463.0, 1490.0, 2192.0, 2199.0, 2331.0, 2335.0, 2734.0, 3730.0, 4053.0, 4060.0, 4148.0, 4256.0, 4324.0, 4325.0, 4693.0, 5806.0, 7057.0, 7450.0, 7473.0, 7476.0, 7481.0, 7784.0, 7980.0, 8214.0, 8840.0, 8857.0, 9509.0, 10234.0, 10418.0, 10516.0, 11096.0, 11174.0, 22932.0, 50939.0, 54361.0, 54829.0, 57124.0, 60495.0, 63827.0, 79148.0, 81035.0, 81792.0, 92949.0, 116135.0, 118856.0, 145864.0, 147372.0, 169611.0, 170689.0, 170692.0, 283310.0, 349667.0 
GO:0009897 CC 2.26e-06 56/2739   284/28555 D03 external side of plasma membrane         355.0, 912.0, 929.0, 947.0, 958.0, 1003.0, 1438.0, 1901.0, 2028.0, 2213.0, 2674.0, 2675.0, 2690.0, 2741.0, 3134.0, 3140.0, 3561.0, 3575.0, 3577.0, 3579.0, 3594.0, 3595.0, 3627.0, 3672.0, 3875.0, 3953.0, 4240.0, 4277.0, 4907.0, 5034.0, 5133.0, 5156.0, 5169.0, 6382.0, 6387.0, 6517.0, 7037.0, 7057.0, 8792.0, 9034.0, 9173.0, 9332.0, 9466.0, 9619.0, 10384.0, 10385.0, 11086.0, 55068.0, 57124.0, 80274.0, 80328.0, 153579.0, 161198.0, 283316.0, 286133.0, 349667.0 
GO:0009986 CC 2.67e-06 95/2739   572/28555 D02 cell surface                             94.0, 151.0, 335.0, 355.0, 558.0, 684.0, 762.0, 912.0, 927.0, 958.0, 965.0, 977.0, 1000.0, 1003.0, 1956.0, 2013.0, 2690.0, 2692.0, 2719.0, 3105.0, 3134.0, 3309.0, 3561.0, 3579.0, 3600.0, 3672.0, 3676.0, 3695.0, 3730.0, 3753.0, 4038.0, 4277.0, 4325.0, 4693.0, 4907.0, 5028.0, 5243.0, 5327.0, 5328.0, 5738.0, 6382.0, 6469.0, 6506.0, 6509.0, 6520.0, 6529.0, 6531.0, 6997.0, 7010.0, 7035.0, 7037.0, 7057.0, 7223.0, 7476.0, 8321.0, 8322.0, 8326.0, 8416.0, 8516.0, 8671.0, 8692.0, 8794.0, 8829.0, 8995.0, 10232.0, 10266.0, 10288.0, 10326.0, 10699.0, 11211.0, 25960.0, 26762.0, 27133.0, 27286.0, 51393.0, 54361.0, 55959.0, 56034.0, 57211.0, 59272.0, 64084.0, 64127.0, 79827.0, 80274.0, 80328.0, 84830.0, 131566.0, 140885.0, 146183.0, 170689.0, 201633.0, 221395.0, 222663.0, 340205.0, 349667.0 
GO:0062023 CC 3.24e-06 71/2739   374/28555 D04 collagen-containing extracellular matrix 2.0, 285.0, 335.0, 1000.0, 1281.0, 1290.0, 1293.0, 1305.0, 1306.0, 1490.0, 1634.0, 2155.0, 2162.0, 2192.0, 2199.0, 2219.0, 2267.0, 2331.0, 2335.0, 2662.0, 2719.0, 3698.0, 3913.0, 4016.0, 4053.0, 4060.0, 4148.0, 4239.0, 4240.0, 4256.0, 4313.0, 4318.0, 4693.0, 4958.0, 4969.0, 5212.0, 5270.0, 5654.0, 5657.0, 6279.0, 6280.0, 6387.0, 6469.0, 7057.0, 7060.0, 7123.0, 7450.0, 7478.0, 7784.0, 8404.0, 8728.0, 9509.0, 10418.0, 10516.0, 11096.0, 22917.0, 25878.0, 27286.0, 51435.0, 54829.0, 79148.0, 79812.0, 80760.0, 83854.0, 83872.0, 115908.0, 143282.0, 161198.0, 170689.0, 255743.0, 340706.0 
GO:0005887 CC 3.65e-06 203/2739  1395/28555 D04 integral component of plasma membrane    19.0, 24.0, 94.0, 134.0, 136.0, 147.0, 150.0, 151.0, 182.0, 362.0, 363.0, 364.0, 366.0, 552.0, 558.0, 682.0, 857.0, 858.0, 912.0, 947.0, 958.0, 965.0, 977.0, 1000.0, 1133.0, 1135.0, 1136.0, 1138.0, 1139.0, 1145.0, 1184.0, 1259.0, 1438.0, 1909.0, 1910.0, 1956.0, 2028.0, 2049.0, 2057.0, 2213.0, 2215.0, 2322.0, 2523.0, 2587.0, 2690.0, 2701.0, 2702.0, 2706.0, 2741.0, 2827.0, 2840.0, 2852.0, 2899.0, 2925.0, 2996.0, 3105.0, 3118.0, 3269.0, 3355.0, 3384.0, 3385.0, 3556.0, 3561.0, 3579.0, 3595.0, 3791.0, 3821.0, 3822.0, 4267.0, 4284.0, 4308.0, 4324.0, 4325.0, 4818.0, 4887.0, 5028.0, 5031.0, 5098.0, 5156.0, 5172.0, 5205.0, 5244.0, 5348.0, 5420.0, 5639.0, 5733.0, 5737.0, 5746.0, 5787.0, 5803.0, 5961.0, 5979.0, 5995.0, 6006.0, 6335.0, 6382.0, 6401.0, 6405.0, 6506.0, 6509.0, 6513.0, 6517.0, 6519.0, 6526.0, 6529.0, 6534.0, 6541.0, 6565.0, 6571.0, 6578.0, 6581.0, 6610.0, 6751.0, 6768.0, 7010.0, 7037.0, 7075.0, 7107.0, 7220.0, 7223.0, 7225.0, 8111.0, 8322.0, 8671.0, 8685.0, 8742.0, 8743.0, 8884.0, 9034.0, 9076.0, 9120.0, 9332.0, 9356.0, 9394.0, 9466.0, 10071.0, 10242.0, 10266.0, 10288.0, 10326.0, 10457.0, 10894.0, 10936.0, 11086.0, 11211.0, 11251.0, 23166.0, 23516.0, 23554.0, 23620.0, 23670.0, 26167.0, 26872.0, 27036.0, 27133.0, 27180.0, 27242.0, 50856.0, 51267.0, 51294.0, 51393.0, 51458.0, 53919.0, 54510.0, 54716.0, 54894.0, 55107.0, 55630.0, 55879.0, 55890.0, 56126.0, 56131.0, 56142.0, 56145.0, 56920.0, 57105.0, 57192.0, 57194.0, 57211.0, 57526.0, 59352.0, 60598.0, 64123.0, 80036.0, 80723.0, 83259.0, 83882.0, 84109.0, 84824.0, 84876.0, 84879.0, 89832.0, 92745.0, 114897.0, 127943.0, 129293.0, 131566.0, 140885.0, 162515.0, 219527.0, 222487.0, 254228.0, 286133.0 
GO:0005788 CC 4.17e-06 55/2739   299/28555 D04 endoplasmic reticulum lumen              213.0, 335.0, 415.0, 416.0, 1000.0, 1066.0, 1281.0, 1290.0, 1293.0, 1305.0, 1306.0, 2155.0, 2159.0, 2322.0, 2335.0, 2719.0, 2882.0, 3270.0, 3309.0, 3486.0, 3487.0, 3698.0, 3913.0, 4148.0, 4240.0, 4924.0, 5034.0, 5743.0, 6469.0, 7057.0, 7473.0, 7476.0, 8404.0, 8542.0, 8824.0, 9562.0, 10232.0, 10418.0, 11001.0, 11096.0, 11098.0, 27348.0, 51738.0, 54361.0, 54863.0, 56034.0, 56886.0, 56983.0, 60681.0, 64167.0, 84141.0, 92949.0, 153642.0, 283208.0, 285203.0 
GO:0016324 CC 4.52e-06 60/2739   342/28555 D04 apical plasma membrane                   182.0, 362.0, 363.0, 684.0, 762.0, 947.0, 1000.0, 1956.0, 2013.0, 2028.0, 2335.0, 3753.0, 4284.0, 4810.0, 4935.0, 5002.0, 5028.0, 5169.0, 5172.0, 5174.0, 5205.0, 5243.0, 5244.0, 5348.0, 5420.0, 5593.0, 6513.0, 6520.0, 6541.0, 6565.0, 6781.0, 6809.0, 6997.0, 7010.0, 8170.0, 8692.0, 8884.0, 9076.0, 9429.0, 10004.0, 10804.0, 23043.0, 23516.0, 50507.0, 50617.0, 51458.0, 53405.0, 54716.0, 55107.0, 55244.0, 55630.0, 56288.0, 59272.0, 83959.0, 84612.0, 92359.0, 146183.0, 153562.0, 159963.0, 100506658.0 
GO:0045121 CC 4.58e-06 45/2739   231/28555 D04 membrane raft                            19.0, 355.0, 682.0, 684.0, 857.0, 858.0, 867.0, 929.0, 962.0, 1901.0, 1910.0, 1956.0, 2013.0, 3672.0, 3717.0, 3753.0, 3784.0, 3791.0, 5174.0, 5244.0, 5420.0, 5979.0, 6401.0, 6442.0, 6469.0, 6506.0, 6517.0, 6531.0, 6997.0, 7010.0, 7851.0, 8436.0, 8692.0, 9429.0, 10287.0, 23237.0, 55107.0, 59272.0, 64750.0, 79870.0, 84433.0, 84876.0, 130574.0, 138715.0, 349667.0 
GO:0005576 CC 4.99e-06 255/2739  1793/28555 D02 extracellular region                     2.0, 49.0, 182.0, 213.0, 230.0, 249.0, 285.0, 335.0, 671.0, 717.0, 730.0, 797.0, 929.0, 978.0, 999.0, 1071.0, 1116.0, 1281.0, 1290.0, 1293.0, 1305.0, 1306.0, 1438.0, 1463.0, 1489.0, 1490.0, 1634.0, 1675.0, 1774.0, 1906.0, 1908.0, 2049.0, 2057.0, 2155.0, 2159.0, 2160.0, 2162.0, 2192.0, 2199.0, 2215.0, 2219.0, 2256.0, 2267.0, 2331.0, 2335.0, 2444.0, 2590.0, 2668.0, 2671.0, 2690.0, 2719.0, 2720.0, 2796.0, 2882.0, 2919.0, 3043.0, 3075.0, 3101.0, 3250.0, 3310.0, 3486.0, 3487.0, 3556.0, 3575.0, 3576.0, 3589.0, 3600.0, 3609.0, 3625.0, 3627.0, 3671.0, 3698.0, 3730.0, 3791.0, 3913.0, 3953.0, 3955.0, 4016.0, 4053.0, 4060.0, 4069.0, 4148.0, 4239.0, 4240.0, 4313.0, 4318.0, 4353.0, 4803.0, 4880.0, 4885.0, 4938.0, 4958.0, 4969.0, 5034.0, 5069.0, 5228.0, 5270.0, 5322.0, 5327.0, 5328.0, 5341.0, 5443.0, 5444.0, 5551.0, 5623.0, 5654.0, 5657.0, 5737.0, 5803.0, 5806.0, 5834.0, 6013.0, 6051.0, 6279.0, 6280.0, 6283.0, 6351.0, 6363.0, 6373.0, 6387.0, 6462.0, 6469.0, 6614.0, 6692.0, 6948.0, 6997.0, 7010.0, 7035.0, 7037.0, 7057.0, 7060.0, 7066.0, 7123.0, 7275.0, 7288.0, 7423.0, 7424.0, 7450.0, 7473.0, 7476.0, 7478.0, 7481.0, 7784.0, 8000.0, 8200.0, 8353.0, 8357.0, 8372.0, 8404.0, 8542.0, 8742.0, 8743.0, 8828.0, 8875.0, 8876.0, 8909.0, 9173.0, 9332.0, 9350.0, 9509.0, 9636.0, 10232.0, 10516.0, 10578.0, 10673.0, 10699.0, 11096.0, 22917.0, 22943.0, 25878.0, 26577.0, 27076.0, 50863.0, 50865.0, 51192.0, 51299.0, 51316.0, 51705.0, 51738.0, 54361.0, 54863.0, 55276.0, 55328.0, 56034.0, 56142.0, 57214.0, 57795.0, 57817.0, 58511.0, 59272.0, 63827.0, 64333.0, 64847.0, 64866.0, 78989.0, 79056.0, 79630.0, 79864.0, 80328.0, 80833.0, 81575.0, 83706.0, 83886.0, 85480.0, 93100.0, 94031.0, 114898.0, 114905.0, 115908.0, 116372.0, 116844.0, 124583.0, 130574.0, 130576.0, 136853.0, 139322.0, 140862.0, 143282.0, 145957.0, 146183.0, 147015.0, 150677.0, 153642.0, 161582.0, 167681.0, 196792.0, 199800.0, 203190.0, 207063.0, 219348.0, 219833.0, 255743.0, 256691.0, 256933.0, 257313.0, 283298.0, 283316.0, 285016.0, 338872.0, 339210.0, 339479.0, 349667.0, 375704.0, 388419.0, 389558.0, 389941.0, 390928.0, 390940.0, 643394.0, 653247.0, 653604.0, 728464.0, 100288413.0, 100462981.0, 100463486.0 
GO:0000785 CC 6.21e-06 134/2739   943/28555 D02 chromatin                                190.0, 367.0, 687.0, 861.0, 864.0, 1051.0, 1063.0, 1104.0, 1745.0, 1958.0, 2034.0, 2078.0, 2099.0, 2103.0, 2113.0, 2118.0, 2120.0, 2146.0, 2241.0, 2294.0, 2295.0, 2296.0, 2297.0, 2298.0, 2300.0, 2305.0, 2307.0, 2309.0, 2354.0, 2355.0, 2494.0, 2637.0, 3087.0, 3091.0, 3142.0, 3164.0, 3662.0, 3726.0, 3727.0, 4084.0, 4089.0, 4092.0, 4775.0, 4778.0, 4783.0, 4799.0, 4802.0, 4824.0, 4825.0, 4861.0, 4901.0, 5468.0, 5971.0, 6096.0, 6304.0, 6493.0, 6495.0, 6598.0, 6659.0, 6660.0, 6664.0, 6665.0, 6877.0, 6887.0, 6908.0, 6913.0, 6926.0, 6939.0, 7022.0, 7027.0, 7030.0, 7071.0, 7101.0, 7291.0, 7468.0, 7515.0, 7849.0, 8013.0, 8553.0, 8626.0, 9096.0, 9189.0, 9314.0, 9355.0, 10036.0, 10062.0, 10370.0, 10635.0, 10739.0, 10891.0, 11278.0, 11281.0, 22809.0, 23304.0, 23314.0, 23394.0, 25803.0, 25942.0, 26508.0, 27287.0, 27319.0, 29842.0, 51513.0, 54738.0, 54904.0, 54937.0, 55010.0, 55810.0, 55818.0, 56917.0, 57332.0, 57822.0, 63951.0, 63973.0, 64321.0, 64324.0, 79192.0, 79711.0, 93649.0, 94234.0, 116071.0, 121340.0, 157570.0, 159119.0, 170825.0, 266743.0, 376940.0, 390010.0, 402381.0, 403341.0, 728656.0, 731220.0, 100130086.0, 100506164.0 
GO:0005886 CC 7.17e-06 574/2739  4459/28555 D03 plasma membrane                          19.0, 94.0, 125.0, 134.0, 136.0, 147.0, 150.0, 151.0, 182.0, 249.0, 285.0, 306.0, 321.0, 335.0, 355.0, 362.0, 363.0, 364.0, 366.0, 367.0, 477.0, 527.0, 552.0, 558.0, 682.0, 684.0, 687.0, 762.0, 857.0, 858.0, 867.0, 889.0, 905.0, 912.0, 919.0, 927.0, 929.0, 943.0, 947.0, 958.0, 962.0, 965.0, 977.0, 999.0, 1000.0, 1003.0, 1008.0, 1133.0, 1135.0, 1136.0, 1138.0, 1139.0, 1145.0, 1154.0, 1184.0, 1259.0, 1305.0, 1438.0, 1490.0, 1601.0, 1687.0, 1734.0, 1735.0, 1797.0, 1832.0, 1901.0, 1909.0, 1910.0, 1956.0, 2013.0, 2028.0, 2049.0, 2057.0, 2099.0, 2130.0, 2155.0, 2159.0, 2160.0, 2213.0, 2215.0, 2322.0, 2359.0, 2537.0, 2587.0, 2674.0, 2675.0, 2690.0, 2692.0, 2706.0, 2719.0, 2731.0, 2734.0, 2741.0, 2752.0, 2791.0, 2793.0, 2827.0, 2840.0, 2852.0, 2888.0, 2894.0, 2899.0, 2925.0, 2996.0, 3105.0, 3118.0, 3127.0, 3134.0, 3140.0, 3269.0, 3309.0, 3310.0, 3355.0, 3384.0, 3385.0, 3556.0, 3561.0, 3575.0, 3577.0, 3579.0, 3587.0, 3594.0, 3595.0, 3654.0, 3667.0, 3672.0, 3676.0, 3680.0, 3695.0, 3702.0, 3717.0, 3718.0, 3730.0, 3753.0, 3755.0, 3758.0, 3763.0, 3784.0, 3787.0, 3791.0, 3821.0, 3822.0, 3880.0, 4038.0, 4092.0, 4163.0, 4258.0, 4267.0, 4277.0, 4284.0, 4287.0, 4308.0, 4313.0, 4324.0, 4325.0, 4430.0, 4599.0, 4799.0, 4818.0, 4843.0, 4881.0, 4887.0, 4907.0, 4935.0, 4993.0, 5002.0, 5028.0, 5031.0, 5133.0, 5156.0, 5172.0, 5174.0, 5205.0, 5243.0, 5244.0, 5255.0, 5286.0, 5317.0, 5322.0, 5328.0, 5336.0, 5341.0, 5348.0, 5420.0, 5551.0, 5639.0, 5654.0, 5657.0, 5733.0, 5737.0, 5746.0, 5787.0, 5791.0, 5803.0, 5881.0, 5894.0, 5913.0, 5924.0, 5979.0, 6051.0, 6279.0, 6280.0, 6283.0, 6345.0, 6382.0, 6401.0, 6461.0, 6469.0, 6506.0, 6509.0, 6512.0, 6513.0, 6517.0, 6519.0, 6520.0, 6526.0, 6527.0, 6529.0, 6531.0, 6534.0, 6538.0, 6541.0, 6549.0, 6565.0, 6571.0, 6578.0, 6581.0, 6610.0, 6614.0, 6645.0, 6664.0, 6692.0, 6751.0, 6768.0, 6809.0, 6845.0, 6997.0, 7010.0, 7035.0, 7037.0, 7122.0, 7189.0, 7220.0, 7223.0, 7225.0, 7275.0, 7402.0, 7473.0, 7476.0, 7784.0, 7851.0, 7984.0, 8000.0, 8111.0, 8170.0, 8200.0, 8321.0, 8322.0, 8324.0, 8325.0, 8326.0, 8372.0, 8416.0, 8436.0, 8471.0, 8490.0, 8492.0, 8516.0, 8650.0, 8660.0, 8671.0, 8685.0, 8692.0, 8714.0, 8728.0, 8742.0, 8744.0, 8792.0, 8794.0, 8809.0, 8828.0, 8829.0, 8875.0, 8876.0, 8884.0, 8909.0, 8995.0, 9034.0, 9055.0, 9071.0, 9076.0, 9098.0, 9156.0, 9173.0, 9223.0, 9283.0, 9332.0, 9340.0, 9356.0, 9429.0, 9455.0, 9466.0, 9498.0, 9619.0, 9628.0, 9630.0, 9827.0, 9914.0, 9928.0, 9934.0, 10019.0, 10052.0, 10071.0, 10123.0, 10232.0, 10242.0, 10252.0, 10253.0, 10266.0, 10287.0, 10288.0, 10326.0, 10384.0, 10385.0, 10457.0, 10555.0, 10560.0, 10626.0, 10633.0, 10673.0, 10686.0, 10699.0, 10894.0, 10936.0, 11001.0, 11086.0, 11156.0, 11211.0, 11251.0, 22800.0, 22917.0, 22943.0, 23007.0, 23026.0, 23166.0, 23205.0, 23210.0, 23214.0, 23234.0, 23237.0, 23299.0, 23380.0, 23516.0, 23620.0, 23630.0, 23670.0, 23705.0, 25960.0, 26253.0, 26511.0, 26659.0, 26872.0, 27036.0, 27074.0, 27076.0, 27091.0, 27112.0, 27133.0, 27180.0, 27198.0, 27202.0, 27242.0, 27293.0, 28954.0, 29984.0, 50507.0, 50615.0, 50617.0, 50856.0, 50863.0, 51294.0, 51299.0, 51347.0, 51393.0, 51458.0, 51557.0, 51599.0, 51705.0, 53833.0, 53916.0, 53917.0, 53919.0, 54221.0, 54328.0, 54361.0, 54716.0, 54737.0, 54798.0, 54852.0, 54894.0, 55038.0, 55068.0, 55107.0, 55244.0, 55256.0, 55273.0, 55283.0, 55532.0, 55604.0, 55630.0, 55667.0, 55742.0, 55869.0, 55879.0, 55890.0, 55959.0, 55968.0, 55971.0, 55974.0, 56034.0, 56288.0, 57030.0, 57091.0, 57105.0, 57192.0, 57194.0, 57211.0, 57214.0, 57228.0, 57381.0, 57669.0, 57678.0, 57716.0, 57761.0, 59272.0, 59277.0, 59307.0, 59352.0, 60495.0, 60598.0, 64123.0, 64127.0, 64167.0, 64215.0, 64283.0, 64750.0, 64866.0, 65059.0, 66008.0, 79056.0, 79098.0, 79570.0, 79652.0, 79671.0, 79827.0, 79850.0, 80036.0, 80243.0, 80274.0, 80328.0, 80704.0, 80723.0, 80731.0, 81035.0, 81575.0, 81618.0, 83742.0, 83849.0, 83959.0, 84079.0, 84109.0, 84141.0, 84433.0, 84513.0, 84612.0, 84631.0, 84632.0, 84660.0, 84876.0, 84879.0, 84889.0, 85409.0, 85477.0, 90102.0, 90952.0, 91624.0, 92359.0, 92745.0, 93107.0, 93129.0, 93185.0, 93492.0, 93589.0, 114132.0, 115361.0, 115557.0, 115677.0, 116238.0, 116337.0, 116372.0, 117145.0, 120425.0, 121665.0, 124583.0, 124935.0, 128414.0, 130574.0, 130576.0, 137075.0, 138799.0, 140885.0, 144195.0, 145957.0, 146183.0, 147166.0, 148170.0, 151195.0, 152273.0, 153579.0, 154091.0, 154810.0, 159963.0, 161582.0, 162515.0, 163702.0, 169026.0, 169714.0, 200734.0, 201134.0, 201633.0, 219595.0, 221395.0, 222487.0, 222663.0, 253725.0, 259289.0, 260425.0, 283576.0, 284359.0, 284521.0, 284525.0, 285489.0, 285966.0, 286183.0, 326624.0, 340205.0, 340481.0, 341640.0, 342184.0, 343171.0, 344805.0, 345274.0, 349667.0, 374403.0, 375704.0, 387680.0, 387755.0, 388121.0, 388419.0, 389668.0, 400709.0, 401994.0, 402778.0, 414194.0, 445815.0, 494551.0, 641700.0, 643338.0, 100128927.0, 100271927.0, 100288413.0, 100506084.0, 100506658.0, 102723859.0 
GO:0005737 CC 8.05e-06 539/2739  4659/28555 D02 cytoplasm                                48.0, 59.0, 70.0, 72.0, 147.0, 150.0, 190.0, 213.0, 306.0, 321.0, 364.0, 367.0, 477.0, 641.0, 684.0, 763.0, 843.0, 845.0, 864.0, 875.0, 889.0, 912.0, 919.0, 943.0, 947.0, 958.0, 983.0, 993.0, 999.0, 1000.0, 1051.0, 1063.0, 1066.0, 1104.0, 1116.0, 1396.0, 1491.0, 1600.0, 1601.0, 1787.0, 1832.0, 1847.0, 1901.0, 1906.0, 1956.0, 1958.0, 1978.0, 1981.0, 2013.0, 2028.0, 2078.0, 2099.0, 2103.0, 2113.0, 2130.0, 2146.0, 2203.0, 2241.0, 2242.0, 2256.0, 2289.0, 2309.0, 2487.0, 2494.0, 2624.0, 2661.0, 2692.0, 2720.0, 2752.0, 2827.0, 2852.0, 2888.0, 2944.0, 2946.0, 2969.0, 2998.0, 3081.0, 3087.0, 3091.0, 3309.0, 3310.0, 3316.0, 3337.0, 3437.0, 3589.0, 3600.0, 3609.0, 3613.0, 3654.0, 3667.0, 3717.0, 3784.0, 3834.0, 3875.0, 4089.0, 4092.0, 4163.0, 4188.0, 4210.0, 4267.0, 4287.0, 4358.0, 4430.0, 4599.0, 4775.0, 4778.0, 4794.0, 4843.0, 4863.0, 4901.0, 4935.0, 4938.0, 4983.0, 5002.0, 5042.0, 5091.0, 5094.0, 5105.0, 5108.0, 5156.0, 5189.0, 5190.0, 5214.0, 5244.0, 5252.0, 5286.0, 5317.0, 5327.0, 5341.0, 5420.0, 5430.0, 5443.0, 5533.0, 5610.0, 5721.0, 5737.0, 5743.0, 5780.0, 5791.0, 5834.0, 5837.0, 5894.0, 5987.0, 6046.0, 6196.0, 6249.0, 6280.0, 6283.0, 6345.0, 6387.0, 6442.0, 6472.0, 6495.0, 6531.0, 6538.0, 6606.0, 6607.0, 6623.0, 6645.0, 6659.0, 6665.0, 6676.0, 6695.0, 6711.0, 6737.0, 6751.0, 6781.0, 6787.0, 6817.0, 6819.0, 6845.0, 6867.0, 6908.0, 7010.0, 7027.0, 7030.0, 7123.0, 7153.0, 7174.0, 7189.0, 7225.0, 7272.0, 7275.0, 7288.0, 7317.0, 7372.0, 7402.0, 7468.0, 7481.0, 7547.0, 7739.0, 7984.0, 8225.0, 8287.0, 8313.0, 8326.0, 8416.0, 8436.0, 8440.0, 8490.0, 8517.0, 8518.0, 8553.0, 8626.0, 8637.0, 8638.0, 8650.0, 8685.0, 8692.0, 8816.0, 8835.0, 8864.0, 8888.0, 8890.0, 8909.0, 8942.0, 9034.0, 9055.0, 9071.0, 9076.0, 9098.0, 9133.0, 9223.0, 9258.0, 9314.0, 9315.0, 9392.0, 9411.0, 9447.0, 9455.0, 9501.0, 9585.0, 9592.0, 9627.0, 9636.0, 9659.0, 9700.0, 9898.0, 10039.0, 10062.0, 10123.0, 10221.0, 10238.0, 10263.0, 10266.0, 10277.0, 10288.0, 10307.0, 10381.0, 10382.0, 10489.0, 10518.0, 10588.0, 10614.0, 10626.0, 10673.0, 10750.0, 10783.0, 10912.0, 10914.0, 11156.0, 11162.0, 11186.0, 11196.0, 11200.0, 11211.0, 11269.0, 11276.0, 22806.0, 22885.0, 22899.0, 23007.0, 23026.0, 23043.0, 23070.0, 23205.0, 23210.0, 23214.0, 23234.0, 23237.0, 23286.0, 23299.0, 23304.0, 23380.0, 23421.0, 23549.0, 23636.0, 23645.0, 24142.0, 25819.0, 25893.0, 25929.0, 25950.0, 26191.0, 26272.0, 26472.0, 26508.0, 27242.0, 27286.0, 27303.0, 28951.0, 29125.0, 29775.0, 29785.0, 29842.0, 29925.0, 29950.0, 29958.0, 50628.0, 50865.0, 51013.0, 51053.0, 51123.0, 51176.0, 51203.0, 51339.0, 51347.0, 51360.0, 51557.0, 51593.0, 51626.0, 51686.0, 53904.0, 54039.0, 54221.0, 54361.0, 54619.0, 54737.0, 54751.0, 54757.0, 54873.0, 54937.0, 54970.0, 55010.0, 55083.0, 55107.0, 55124.0, 55154.0, 55249.0, 55250.0, 55256.0, 55269.0, 55344.0, 55345.0, 55572.0, 55613.0, 55646.0, 55655.0, 55662.0, 55742.0, 55765.0, 55785.0, 55802.0, 55818.0, 55833.0, 55869.0, 56163.0, 56164.0, 56165.0, 56203.0, 56475.0, 56603.0, 56950.0, 56998.0, 57091.0, 57124.0, 57211.0, 57214.0, 57494.0, 57568.0, 57716.0, 59272.0, 60487.0, 60678.0, 63876.0, 63894.0, 64097.0, 64127.0, 64147.0, 64151.0, 64167.0, 64333.0, 64750.0, 64853.0, 65999.0, 66008.0, 79029.0, 79098.0, 79132.0, 79148.0, 79648.0, 79705.0, 79711.0, 79822.0, 79823.0, 79866.0, 79867.0, 79870.0, 79913.0, 80127.0, 80150.0, 80155.0, 80271.0, 80315.0, 80323.0, 80339.0, 80833.0, 80851.0, 81606.0, 83473.0, 83593.0, 83667.0, 83714.0, 83742.0, 83758.0, 83903.0, 84220.0, 84268.0, 84433.0, 84513.0, 84632.0, 84660.0, 84790.0, 84824.0, 84935.0, 84936.0, 85366.0, 85376.0, 85409.0, 85477.0, 89781.0, 89953.0, 93627.0, 96764.0, 112464.0, 115201.0, 115908.0, 117854.0, 120227.0, 121340.0, 126282.0, 126433.0, 127943.0, 130574.0, 133746.0, 138639.0, 138715.0, 140469.0, 140564.0, 143570.0, 144983.0, 146909.0, 147700.0, 147968.0, 148170.0, 148867.0, 149563.0, 150094.0, 151195.0, 152189.0, 152273.0, 153562.0, 155054.0, 159119.0, 161582.0, 161931.0, 163087.0, 163732.0, 166614.0, 166793.0, 167153.0, 170825.0, 196383.0, 200942.0, 201134.0, 202051.0, 202151.0, 219595.0, 219736.0, 221302.0, 246175.0, 246269.0, 255488.0, 256949.0, 259266.0, 260425.0, 283431.0, 283489.0, 283742.0, 284131.0, 285190.0, 285605.0, 286527.0, 338811.0, 340719.0, 342184.0, 342538.0, 342977.0, 344387.0, 347733.0, 359845.0, 375316.0, 388121.0, 388419.0, 388743.0, 390637.0, 399979.0, 400966.0, 402381.0, 414194.0, 415116.0, 440804.0, 448834.0, 493829.0, 542767.0, 552900.0, 642574.0, 643338.0, 645432.0, 647135.0, 653489.0, 653689.0, 654483.0, 654816.0, 654817.0, 727851.0, 729540.0, 729857.0, 100037417.0, 100128927.0, 100130086.0, 100462981.0, 100463486.0, 100506084.0, 100506164.0, 100506742.0, 101060684.0, 102724428.0, 102724560.0 
GO:0005634 CC 8.80e-06 612/2739  5311/28555 D05 nucleus                                  49.0, 147.0, 190.0, 213.0, 285.0, 293.0, 335.0, 367.0, 641.0, 687.0, 858.0, 861.0, 864.0, 875.0, 905.0, 983.0, 993.0, 1051.0, 1062.0, 1063.0, 1104.0, 1659.0, 1674.0, 1743.0, 1745.0, 1774.0, 1797.0, 1831.0, 1832.0, 1847.0, 1956.0, 1958.0, 1978.0, 1981.0, 2013.0, 2078.0, 2099.0, 2103.0, 2113.0, 2118.0, 2120.0, 2122.0, 2130.0, 2139.0, 2146.0, 2177.0, 2203.0, 2241.0, 2256.0, 2294.0, 2295.0, 2296.0, 2297.0, 2298.0, 2300.0, 2305.0, 2307.0, 2309.0, 2322.0, 2354.0, 2355.0, 2444.0, 2494.0, 2624.0, 2637.0, 2752.0, 2852.0, 2966.0, 2969.0, 3006.0, 3018.0, 3087.0, 3091.0, 3142.0, 3164.0, 3184.0, 3309.0, 3310.0, 3316.0, 3337.0, 3486.0, 3609.0, 3619.0, 3621.0, 3654.0, 3662.0, 3667.0, 3702.0, 3717.0, 3791.0, 3833.0, 4001.0, 4004.0, 4081.0, 4089.0, 4092.0, 4163.0, 4175.0, 4188.0, 4210.0, 4255.0, 4287.0, 4288.0, 4313.0, 4353.0, 4599.0, 4775.0, 4778.0, 4783.0, 4799.0, 4802.0, 4824.0, 4825.0, 4843.0, 4861.0, 4863.0, 4901.0, 4924.0, 4998.0, 5042.0, 5094.0, 5156.0, 5214.0, 5252.0, 5317.0, 5332.0, 5366.0, 5378.0, 5430.0, 5437.0, 5468.0, 5475.0, 5546.0, 5610.0, 5791.0, 5896.0, 5971.0, 5987.0, 6046.0, 6096.0, 6196.0, 6249.0, 6279.0, 6280.0, 6283.0, 6297.0, 6304.0, 6322.0, 6387.0, 6472.0, 6495.0, 6499.0, 6598.0, 6606.0, 6607.0, 6627.0, 6659.0, 6660.0, 6664.0, 6665.0, 6737.0, 6781.0, 6867.0, 6877.0, 6907.0, 6908.0, 6920.0, 6926.0, 6940.0, 7022.0, 7027.0, 7030.0, 7071.0, 7150.0, 7153.0, 7189.0, 7272.0, 7275.0, 7291.0, 7317.0, 7372.0, 7374.0, 7468.0, 7515.0, 7539.0, 7547.0, 7553.0, 7584.0, 7626.0, 7633.0, 7637.0, 7639.0, 7691.0, 7711.0, 7712.0, 7728.0, 7743.0, 7748.0, 7752.0, 7757.0, 7789.0, 7849.0, 7866.0, 7984.0, 8013.0, 8214.0, 8220.0, 8242.0, 8263.0, 8277.0, 8287.0, 8293.0, 8313.0, 8335.0, 8337.0, 8338.0, 8346.0, 8353.0, 8357.0, 8416.0, 8446.0, 8464.0, 8517.0, 8518.0, 8535.0, 8553.0, 8626.0, 8650.0, 8728.0, 8864.0, 8870.0, 8888.0, 8899.0, 8975.0, 9014.0, 9055.0, 9096.0, 9125.0, 9133.0, 9156.0, 9183.0, 9189.0, 9204.0, 9315.0, 9319.0, 9355.0, 9440.0, 9457.0, 9465.0, 9493.0, 9534.0, 9585.0, 9592.0, 9628.0, 9636.0, 9659.0, 9700.0, 9753.0, 9810.0, 9898.0, 9928.0, 10036.0, 10062.0, 10095.0, 10123.0, 10172.0, 10221.0, 10224.0, 10238.0, 10253.0, 10262.0, 10263.0, 10276.0, 10277.0, 10307.0, 10370.0, 10381.0, 10382.0, 10389.0, 10485.0, 10489.0, 10614.0, 10635.0, 10783.0, 10891.0, 10901.0, 10912.0, 10914.0, 11070.0, 11091.0, 11098.0, 11156.0, 11162.0, 11164.0, 11186.0, 11200.0, 11214.0, 11269.0, 11274.0, 11281.0, 22806.0, 22809.0, 22890.0, 23020.0, 23043.0, 23070.0, 23076.0, 23186.0, 23210.0, 23214.0, 23234.0, 23286.0, 23304.0, 23361.0, 23394.0, 23421.0, 23549.0, 23786.0, 25788.0, 25803.0, 25819.0, 25888.0, 25904.0, 25942.0, 25950.0, 25966.0, 26121.0, 26191.0, 26508.0, 26974.0, 27287.0, 27300.0, 27303.0, 27319.0, 28227.0, 28951.0, 29028.0, 29781.0, 29842.0, 29890.0, 29950.0, 50507.0, 51053.0, 51123.0, 51176.0, 51339.0, 51460.0, 51513.0, 51514.0, 51686.0, 51720.0, 51734.0, 54039.0, 54496.0, 54517.0, 54619.0, 54737.0, 54738.0, 54851.0, 54883.0, 54904.0, 54937.0, 55038.0, 55070.0, 55079.0, 55084.0, 55094.0, 55124.0, 55174.0, 55249.0, 55256.0, 55269.0, 55534.0, 55609.0, 55628.0, 55646.0, 55662.0, 55666.0, 55727.0, 55742.0, 55756.0, 55765.0, 55802.0, 55810.0, 55818.0, 55833.0, 55869.0, 55968.0, 56034.0, 56163.0, 56164.0, 56683.0, 56917.0, 56949.0, 56950.0, 56998.0, 57082.0, 57109.0, 57116.0, 57214.0, 57332.0, 57335.0, 57405.0, 57615.0, 57679.0, 57716.0, 57761.0, 57786.0, 57817.0, 57822.0, 58492.0, 58500.0, 60678.0, 63951.0, 63967.0, 63973.0, 64080.0, 64151.0, 64207.0, 64288.0, 64321.0, 64324.0, 64359.0, 64395.0, 64518.0, 64750.0, 64782.0, 64859.0, 65982.0, 66008.0, 79192.0, 79682.0, 79697.0, 79711.0, 79831.0, 79866.0, 79898.0, 79913.0, 80032.0, 80108.0, 80150.0, 80155.0, 80256.0, 80264.0, 80271.0, 80315.0, 80853.0, 81550.0, 81606.0, 81620.0, 81856.0, 83473.0, 83593.0, 83667.0, 83714.0, 83742.0, 83744.0, 83903.0, 84072.0, 84084.0, 84105.0, 84196.0, 84268.0, 84498.0, 84612.0, 84660.0, 84733.0, 84775.0, 84790.0, 85366.0, 85376.0, 85463.0, 89765.0, 90317.0, 90381.0, 90523.0, 90576.0, 90589.0, 90592.0, 91151.0, 91768.0, 92283.0, 93492.0, 93649.0, 94039.0, 94234.0, 96764.0, 113174.0, 113835.0, 115361.0, 115677.0, 116071.0, 116412.0, 117177.0, 121340.0, 124535.0, 124961.0, 125893.0, 126070.0, 126074.0, 126231.0, 127396.0, 127665.0, 129685.0, 132430.0, 133746.0, 138715.0, 140564.0, 140612.0, 143570.0, 144195.0, 146279.0, 146909.0, 147699.0, 147948.0, 148156.0, 148198.0, 148206.0, 148213.0, 148479.0, 149563.0, 150094.0, 150280.0, 152687.0, 155054.0, 159119.0, 161582.0, 162963.0, 162972.0, 163059.0, 163223.0, 163732.0, 166793.0, 167153.0, 167465.0, 168850.0, 169270.0, 169841.0, 170825.0, 196513.0, 197320.0, 201181.0, 201501.0, 202051.0, 219578.0, 219736.0, 220992.0, 221302.0, 246175.0, 254065.0, 254394.0, 255403.0, 256380.0, 256536.0, 259266.0, 260425.0, 260434.0, 266743.0, 283385.0, 283489.0, 283742.0, 284406.0, 285605.0, 286151.0, 333929.0, 338811.0, 340252.0, 342184.0, 342357.0, 342371.0, 342538.0, 342977.0, 344387.0, 344787.0, 345643.0, 347733.0, 348327.0, 349565.0, 374900.0, 376940.0, 388523.0, 388559.0, 390010.0, 390980.0, 400713.0, 400720.0, 401541.0, 402381.0, 440498.0, 440519.0, 440804.0, 442319.0, 494551.0, 552900.0, 642280.0, 642574.0, 644815.0, 644890.0, 645996.0, 646915.0, 653604.0, 654483.0, 728656.0, 728927.0, 731220.0, 100128927.0, 100130086.0, 100506164.0, 100861412.0, 100885848.0, 102724428.0, 102724560.0 
GO:0016021 CC 1.06e-05 421/2739  3580/28555 D03 integral component of membrane           224.0, 293.0, 355.0, 362.0, 363.0, 366.0, 527.0, 684.0, 919.0, 927.0, 943.0, 999.0, 1003.0, 1135.0, 1136.0, 1139.0, 1185.0, 1306.0, 1687.0, 1723.0, 1734.0, 1735.0, 1798.0, 1901.0, 2013.0, 2099.0, 2131.0, 2327.0, 2328.0, 2359.0, 2537.0, 2542.0, 2587.0, 2651.0, 2690.0, 2692.0, 2734.0, 2741.0, 2804.0, 3140.0, 3429.0, 3575.0, 3577.0, 3587.0, 3755.0, 3784.0, 3787.0, 3953.0, 4038.0, 4129.0, 4258.0, 4277.0, 4284.0, 4358.0, 4508.0, 4509.0, 4513.0, 4514.0, 4535.0, 4536.0, 4537.0, 4538.0, 4539.0, 4541.0, 4881.0, 4935.0, 4993.0, 5002.0, 5133.0, 5139.0, 5169.0, 5172.0, 5243.0, 5244.0, 5551.0, 5733.0, 5738.0, 5791.0, 5918.0, 5961.0, 6442.0, 6489.0, 6509.0, 6512.0, 6513.0, 6520.0, 6526.0, 6527.0, 6529.0, 6531.0, 6538.0, 6549.0, 6614.0, 6646.0, 6676.0, 6809.0, 6891.0, 6954.0, 7122.0, 7351.0, 7784.0, 7841.0, 7844.0, 7851.0, 8170.0, 8321.0, 8324.0, 8325.0, 8326.0, 8459.0, 8564.0, 8705.0, 8714.0, 8728.0, 8739.0, 8744.0, 8792.0, 8828.0, 8829.0, 8870.0, 8876.0, 8995.0, 9071.0, 9076.0, 9120.0, 9173.0, 9283.0, 9340.0, 9429.0, 9488.0, 9498.0, 9536.0, 9537.0, 9570.0, 9619.0, 9709.0, 9906.0, 9914.0, 9934.0, 9956.0, 10004.0, 10052.0, 10067.0, 10186.0, 10195.0, 10343.0, 10384.0, 10385.0, 10402.0, 10457.0, 10548.0, 10554.0, 10555.0, 10560.0, 10673.0, 10686.0, 10699.0, 10804.0, 10945.0, 10990.0, 11015.0, 11070.0, 11211.0, 11230.0, 11253.0, 11264.0, 22917.0, 23231.0, 23467.0, 23516.0, 23544.0, 23554.0, 23670.0, 23705.0, 23786.0, 25834.0, 25960.0, 25966.0, 26002.0, 26167.0, 26253.0, 26659.0, 26762.0, 27039.0, 27074.0, 27076.0, 27112.0, 27198.0, 27202.0, 29957.0, 50507.0, 50615.0, 50617.0, 50939.0, 51136.0, 51192.0, 51360.0, 51435.0, 51537.0, 51599.0, 51705.0, 51751.0, 53407.0, 53827.0, 53833.0, 54065.0, 54328.0, 54798.0, 54838.0, 54852.0, 54863.0, 54879.0, 54916.0, 55007.0, 55092.0, 55176.0, 55244.0, 55273.0, 55283.0, 55340.0, 55345.0, 55532.0, 55572.0, 55625.0, 55733.0, 55784.0, 55808.0, 55974.0, 56052.0, 56126.0, 56131.0, 56475.0, 56548.0, 56927.0, 56967.0, 56997.0, 57030.0, 57124.0, 57157.0, 57192.0, 57194.0, 57210.0, 57211.0, 57221.0, 57228.0, 57462.0, 57678.0, 59272.0, 59307.0, 64123.0, 64167.0, 64215.0, 64224.0, 64377.0, 64417.0, 64430.0, 64579.0, 64699.0, 64755.0, 64757.0, 64866.0, 79056.0, 79073.0, 79161.0, 79570.0, 79585.0, 79591.0, 79652.0, 79827.0, 79850.0, 79867.0, 80000.0, 80195.0, 80339.0, 80704.0, 80723.0, 80731.0, 81035.0, 81562.0, 81575.0, 81618.0, 81622.0, 81894.0, 83733.0, 83742.0, 83849.0, 83943.0, 83959.0, 84109.0, 84141.0, 84277.0, 84513.0, 84620.0, 84701.0, 84750.0, 84830.0, 84879.0, 84885.0, 84889.0, 84976.0, 85027.0, 89874.0, 89894.0, 90273.0, 90580.0, 90952.0, 91181.0, 92293.0, 92305.0, 92359.0, 93010.0, 93107.0, 93129.0, 93185.0, 93210.0, 93273.0, 93492.0, 93517.0, 114132.0, 114571.0, 114801.0, 116135.0, 116159.0, 116238.0, 116255.0, 116337.0, 116441.0, 120224.0, 120406.0, 120425.0, 124583.0, 124935.0, 125170.0, 128414.0, 134285.0, 136306.0, 137075.0, 137835.0, 137964.0, 137994.0, 138799.0, 144110.0, 144195.0, 144321.0, 145957.0, 146429.0, 147991.0, 148753.0, 148789.0, 148867.0, 151393.0, 152078.0, 152189.0, 152573.0, 153396.0, 153562.0, 153579.0, 154091.0, 159963.0, 161198.0, 162494.0, 162515.0, 163702.0, 169026.0, 170575.0, 201633.0, 203102.0, 204219.0, 219623.0, 221060.0, 221091.0, 221303.0, 221395.0, 221468.0, 222487.0, 254359.0, 255488.0, 259289.0, 283130.0, 283316.0, 283576.0, 284353.0, 284359.0, 284427.0, 284521.0, 284525.0, 285525.0, 286183.0, 337867.0, 338596.0, 340205.0, 340393.0, 340481.0, 340596.0, 341640.0, 342865.0, 343171.0, 344805.0, 345051.0, 345274.0, 387601.0, 387775.0, 387914.0, 388531.0, 389668.0, 391059.0, 400709.0, 401994.0, 402778.0, 408050.0, 641700.0, 645369.0, 653519.0, 653567.0, 728229.0, 100130519.0, 100288413.0, 100289187.0, 100506658.0, 100506736.0, 100996492.0 
GO:0005615 CC 2.81e-05 213/2739  1685/28555 D02 extracellular space                      2.0, 58.0, 59.0, 70.0, 72.0, 213.0, 277.0, 285.0, 335.0, 558.0, 671.0, 717.0, 797.0, 889.0, 912.0, 929.0, 1066.0, 1071.0, 1116.0, 1281.0, 1290.0, 1293.0, 1305.0, 1306.0, 1489.0, 1490.0, 1634.0, 1906.0, 1908.0, 1956.0, 2155.0, 2159.0, 2160.0, 2192.0, 2219.0, 2267.0, 2331.0, 2335.0, 2487.0, 2661.0, 2662.0, 2668.0, 2690.0, 2796.0, 2919.0, 3043.0, 3075.0, 3134.0, 3140.0, 3250.0, 3486.0, 3487.0, 3576.0, 3589.0, 3600.0, 3625.0, 3627.0, 3730.0, 4016.0, 4053.0, 4060.0, 4069.0, 4239.0, 4240.0, 4242.0, 4277.0, 4313.0, 4318.0, 4353.0, 4693.0, 4803.0, 4838.0, 4880.0, 4924.0, 4958.0, 4969.0, 5069.0, 5228.0, 5270.0, 5327.0, 5328.0, 5420.0, 5443.0, 5444.0, 5623.0, 5639.0, 5654.0, 5657.0, 5806.0, 5918.0, 6051.0, 6279.0, 6280.0, 6283.0, 6351.0, 6363.0, 6373.0, 6401.0, 6405.0, 6469.0, 6692.0, 6695.0, 6768.0, 6781.0, 6948.0, 6997.0, 7035.0, 7037.0, 7057.0, 7060.0, 7066.0, 7123.0, 7127.0, 7423.0, 7424.0, 7450.0, 7473.0, 7476.0, 7478.0, 7481.0, 7784.0, 7980.0, 8200.0, 8322.0, 8346.0, 8404.0, 8416.0, 8542.0, 8564.0, 8646.0, 8742.0, 8744.0, 8824.0, 8829.0, 8840.0, 8857.0, 8909.0, 8995.0, 9235.0, 9350.0, 9547.0, 9607.0, 10232.0, 10234.0, 10288.0, 10418.0, 10516.0, 10578.0, 10673.0, 10940.0, 11096.0, 22943.0, 23234.0, 24147.0, 25987.0, 26002.0, 27076.0, 27286.0, 27293.0, 51050.0, 51192.0, 51279.0, 51435.0, 51738.0, 54361.0, 54757.0, 54829.0, 55068.0, 55328.0, 55959.0, 56034.0, 56265.0, 56920.0, 57402.0, 57727.0, 57817.0, 59272.0, 64063.0, 64207.0, 78989.0, 79148.0, 79174.0, 79812.0, 80274.0, 80328.0, 81035.0, 83854.0, 83888.0, 85480.0, 96764.0, 114897.0, 115908.0, 116135.0, 116844.0, 118856.0, 144321.0, 145864.0, 147372.0, 151449.0, 152189.0, 169714.0, 170689.0, 221223.0, 222663.0, 283310.0, 338811.0, 340706.0, 344901.0, 349667.0, 388533.0, 392255.0, 407738.0, 646960.0 
GO:0031225 CC 1.06e-04 23/2739   101/28555 D03 anchored component of membrane           249.0, 684.0, 962.0, 2215.0, 2674.0, 2675.0, 4907.0, 6997.0, 7035.0, 8000.0, 8794.0, 8875.0, 8876.0, 10232.0, 27293.0, 50863.0, 51299.0, 63827.0, 64174.0, 116372.0, 130574.0, 130576.0, 146183.0 
GO:0005654 CC 1.88e-04 428/2739  3789/28555 D02 nucleoplasm                              125.0, 190.0, 367.0, 641.0, 687.0, 861.0, 864.0, 905.0, 983.0, 993.0, 1003.0, 1051.0, 1062.0, 1063.0, 1104.0, 1591.0, 1659.0, 1723.0, 1743.0, 1787.0, 1797.0, 1847.0, 1901.0, 1958.0, 2034.0, 2099.0, 2103.0, 2113.0, 2118.0, 2122.0, 2130.0, 2139.0, 2146.0, 2177.0, 2289.0, 2296.0, 2305.0, 2309.0, 2354.0, 2355.0, 2444.0, 2494.0, 2587.0, 2624.0, 2731.0, 2852.0, 2966.0, 2969.0, 2976.0, 3018.0, 3091.0, 3164.0, 3184.0, 3337.0, 3575.0, 3579.0, 3600.0, 3609.0, 3619.0, 3654.0, 3662.0, 3667.0, 3717.0, 3726.0, 3727.0, 4001.0, 4004.0, 4084.0, 4089.0, 4092.0, 4163.0, 4175.0, 4210.0, 4255.0, 4287.0, 4288.0, 4353.0, 4507.0, 4775.0, 4778.0, 4794.0, 4799.0, 4802.0, 4824.0, 4839.0, 4863.0, 4901.0, 4907.0, 4927.0, 4938.0, 4998.0, 5094.0, 5156.0, 5205.0, 5243.0, 5244.0, 5252.0, 5286.0, 5317.0, 5430.0, 5437.0, 5468.0, 5546.0, 5558.0, 5625.0, 5721.0, 5780.0, 5822.0, 5896.0, 5971.0, 5987.0, 6017.0, 6046.0, 6096.0, 6196.0, 6234.0, 6280.0, 6304.0, 6461.0, 6493.0, 6495.0, 6520.0, 6598.0, 6606.0, 6607.0, 6627.0, 6645.0, 6659.0, 6664.0, 6737.0, 6830.0, 6877.0, 6907.0, 6908.0, 6940.0, 7022.0, 7027.0, 7030.0, 7086.0, 7101.0, 7150.0, 7153.0, 7174.0, 7291.0, 7307.0, 7317.0, 7374.0, 7402.0, 7468.0, 7515.0, 7543.0, 7547.0, 7639.0, 7690.0, 7728.0, 7849.0, 7984.0, 7988.0, 8013.0, 8242.0, 8346.0, 8353.0, 8357.0, 8436.0, 8446.0, 8464.0, 8517.0, 8535.0, 8602.0, 8626.0, 8638.0, 8816.0, 8864.0, 8888.0, 8942.0, 8975.0, 9014.0, 9055.0, 9096.0, 9156.0, 9189.0, 9223.0, 9314.0, 9321.0, 9429.0, 9440.0, 9441.0, 9447.0, 9493.0, 9585.0, 9592.0, 9627.0, 9636.0, 9657.0, 9810.0, 10039.0, 10062.0, 10172.0, 10238.0, 10252.0, 10262.0, 10370.0, 10466.0, 10565.0, 10614.0, 10635.0, 10739.0, 10783.0, 10891.0, 10898.0, 10902.0, 10914.0, 10940.0, 11091.0, 11200.0, 11211.0, 11269.0, 11278.0, 22806.0, 22809.0, 22890.0, 22932.0, 23020.0, 23026.0, 23029.0, 23043.0, 23059.0, 23070.0, 23076.0, 23186.0, 23210.0, 23212.0, 23214.0, 23231.0, 23234.0, 23310.0, 23314.0, 23380.0, 23421.0, 23514.0, 23594.0, 23636.0, 23649.0, 25819.0, 25885.0, 25888.0, 25929.0, 25942.0, 26108.0, 26121.0, 26508.0, 28227.0, 28952.0, 29028.0, 29781.0, 29890.0, 29893.0, 50507.0, 50628.0, 51013.0, 51053.0, 51176.0, 51317.0, 51339.0, 51455.0, 51460.0, 51496.0, 51512.0, 51513.0, 51514.0, 51593.0, 51602.0, 51686.0, 51720.0, 54221.0, 54496.0, 54552.0, 54629.0, 54737.0, 54739.0, 54883.0, 54904.0, 54906.0, 54957.0, 54984.0, 55008.0, 55010.0, 55038.0, 55107.0, 55143.0, 55167.0, 55174.0, 55211.0, 55249.0, 55250.0, 55257.0, 55269.0, 55286.0, 55534.0, 55588.0, 55604.0, 55625.0, 55646.0, 55662.0, 55666.0, 55756.0, 55784.0, 55810.0, 55812.0, 55818.0, 55840.0, 55869.0, 55954.0, 55957.0, 55968.0, 55971.0, 56949.0, 56950.0, 56998.0, 57082.0, 57109.0, 57192.0, 57222.0, 57228.0, 57332.0, 57669.0, 57697.0, 57727.0, 57761.0, 57786.0, 57822.0, 63876.0, 63967.0, 64105.0, 64207.0, 64321.0, 64324.0, 64750.0, 64782.0, 64785.0, 64800.0, 64859.0, 65057.0, 79019.0, 79048.0, 79080.0, 79101.0, 79172.0, 79648.0, 79682.0, 79697.0, 79823.0, 79831.0, 79843.0, 79870.0, 79913.0, 79958.0, 80177.0, 80205.0, 80853.0, 81532.0, 81550.0, 81620.0, 83903.0, 84196.0, 84206.0, 84240.0, 84268.0, 84301.0, 84660.0, 84725.0, 84733.0, 84750.0, 90381.0, 90780.0, 93664.0, 96764.0, 113174.0, 117854.0, 120425.0, 123775.0, 129685.0, 133746.0, 135293.0, 138639.0, 143570.0, 146909.0, 148479.0, 150280.0, 151246.0, 152189.0, 154007.0, 155054.0, 157570.0, 159963.0, 163087.0, 163732.0, 166793.0, 169714.0, 171568.0, 202051.0, 219736.0, 255877.0, 259282.0, 283489.0, 283742.0, 285489.0, 339487.0, 342371.0, 353322.0, 387032.0, 387103.0, 388121.0, 389549.0, 401541.0, 403341.0, 494551.0, 641700.0, 653604.0, 653689.0, 729978.0, 100128927.0, 100144748.0, 100861412.0, 101059938.0, 101059953.0, 102724159.0, 102724594.0 
GO:0005829 CC 2.18e-04 572/2739  5207/28555 D02 cytosol                                  2.0, 9.0, 48.0, 58.0, 59.0, 70.0, 72.0, 125.0, 151.0, 230.0, 316.0, 335.0, 355.0, 367.0, 578.0, 583.0, 641.0, 684.0, 687.0, 843.0, 864.0, 867.0, 875.0, 905.0, 977.0, 978.0, 983.0, 993.0, 1062.0, 1063.0, 1066.0, 1154.0, 1184.0, 1490.0, 1491.0, 1600.0, 1601.0, 1645.0, 1646.0, 1659.0, 1674.0, 1687.0, 1719.0, 1723.0, 1743.0, 1797.0, 1807.0, 1831.0, 1978.0, 1981.0, 2013.0, 2034.0, 2049.0, 2099.0, 2103.0, 2120.0, 2122.0, 2139.0, 2177.0, 2184.0, 2203.0, 2241.0, 2242.0, 2289.0, 2296.0, 2309.0, 2322.0, 2395.0, 2444.0, 2620.0, 2671.0, 2690.0, 2706.0, 2710.0, 2752.0, 2852.0, 2868.0, 2888.0, 2944.0, 2946.0, 2998.0, 3018.0, 3043.0, 3048.0, 3081.0, 3091.0, 3101.0, 3164.0, 3184.0, 3269.0, 3309.0, 3310.0, 3316.0, 3337.0, 3418.0, 3437.0, 3561.0, 3575.0, 3587.0, 3600.0, 3613.0, 3619.0, 3654.0, 3662.0, 3667.0, 3702.0, 3717.0, 3718.0, 3798.0, 3875.0, 3880.0, 4084.0, 4089.0, 4092.0, 4163.0, 4210.0, 4214.0, 4281.0, 4287.0, 4358.0, 4507.0, 4599.0, 4629.0, 4775.0, 4794.0, 4799.0, 4803.0, 4824.0, 4843.0, 4901.0, 4907.0, 4927.0, 4938.0, 4983.0, 4998.0, 5034.0, 5042.0, 5091.0, 5094.0, 5105.0, 5106.0, 5108.0, 5139.0, 5189.0, 5190.0, 5198.0, 5205.0, 5214.0, 5239.0, 5244.0, 5255.0, 5264.0, 5270.0, 5286.0, 5330.0, 5332.0, 5336.0, 5341.0, 5366.0, 5437.0, 5468.0, 5475.0, 5507.0, 5533.0, 5551.0, 5593.0, 5610.0, 5654.0, 5657.0, 5721.0, 5837.0, 5881.0, 5894.0, 5913.0, 5924.0, 5971.0, 5987.0, 6017.0, 6196.0, 6234.0, 6249.0, 6279.0, 6280.0, 6283.0, 6461.0, 6469.0, 6472.0, 6499.0, 6513.0, 6517.0, 6606.0, 6607.0, 6711.0, 6737.0, 6787.0, 6817.0, 6819.0, 6867.0, 6940.0, 7022.0, 7027.0, 7030.0, 7086.0, 7125.0, 7166.0, 7174.0, 7189.0, 7274.0, 7275.0, 7317.0, 7372.0, 7728.0, 7984.0, 8242.0, 8277.0, 8287.0, 8293.0, 8313.0, 8346.0, 8416.0, 8436.0, 8440.0, 8471.0, 8517.0, 8518.0, 8564.0, 8623.0, 8638.0, 8654.0, 8659.0, 8660.0, 8663.0, 8692.0, 8792.0, 8829.0, 8835.0, 8840.0, 8864.0, 8870.0, 8888.0, 8890.0, 8942.0, 8975.0, 9055.0, 9060.0, 9125.0, 9133.0, 9173.0, 9183.0, 9235.0, 9411.0, 9447.0, 9455.0, 9465.0, 9493.0, 9532.0, 9540.0, 9570.0, 9585.0, 9615.0, 9627.0, 9628.0, 9632.0, 9636.0, 9657.0, 9700.0, 9776.0, 9810.0, 9827.0, 9928.0, 9945.0, 10015.0, 10019.0, 10062.0, 10095.0, 10123.0, 10142.0, 10144.0, 10160.0, 10238.0, 10251.0, 10252.0, 10253.0, 10276.0, 10307.0, 10382.0, 10466.0, 10489.0, 10565.0, 10588.0, 10626.0, 10750.0, 10783.0, 10804.0, 10809.0, 10840.0, 10901.0, 10993.0, 11001.0, 11164.0, 11196.0, 11214.0, 11274.0, 11278.0, 11336.0, 22806.0, 22809.0, 22934.0, 23007.0, 23043.0, 23076.0, 23185.0, 23205.0, 23210.0, 23214.0, 23234.0, 23286.0, 23299.0, 23304.0, 23380.0, 23382.0, 23421.0, 23549.0, 23576.0, 23645.0, 23649.0, 23743.0, 24142.0, 25822.0, 25902.0, 25904.0, 25929.0, 25966.0, 25984.0, 26063.0, 26091.0, 26191.0, 26272.0, 27010.0, 27241.0, 27303.0, 28227.0, 28952.0, 29984.0, 50628.0, 51013.0, 51053.0, 51054.0, 51130.0, 51171.0, 51339.0, 51512.0, 51514.0, 51517.0, 51602.0, 51622.0, 51651.0, 51676.0, 51686.0, 51734.0, 53630.0, 53917.0, 54039.0, 54496.0, 54552.0, 54629.0, 54737.0, 54739.0, 54751.0, 54885.0, 54906.0, 54930.0, 54957.0, 55008.0, 55034.0, 55038.0, 55072.0, 55143.0, 55154.0, 55176.0, 55250.0, 55256.0, 55276.0, 55303.0, 55527.0, 55604.0, 55613.0, 55655.0, 55662.0, 55666.0, 55667.0, 55722.0, 55728.0, 55742.0, 55756.0, 55784.0, 55787.0, 55802.0, 55812.0, 55968.0, 55971.0, 56034.0, 56288.0, 56683.0, 56922.0, 56950.0, 56992.0, 56998.0, 57082.0, 57381.0, 57405.0, 57482.0, 57494.0, 57565.0, 57589.0, 57606.0, 57669.0, 57679.0, 57761.0, 60561.0, 63892.0, 64080.0, 64087.0, 64089.0, 64105.0, 64127.0, 64151.0, 64283.0, 64333.0, 64359.0, 64750.0, 64759.0, 64859.0, 65059.0, 65999.0, 79019.0, 79098.0, 79101.0, 79172.0, 79585.0, 79591.0, 79682.0, 79705.0, 79822.0, 79823.0, 79825.0, 79831.0, 79866.0, 79870.0, 79958.0, 79969.0, 80150.0, 80155.0, 80205.0, 80216.0, 80223.0, 80243.0, 80271.0, 80321.0, 81532.0, 81550.0, 81620.0, 83461.0, 83475.0, 83478.0, 83549.0, 83592.0, 83667.0, 83734.0, 84079.0, 84084.0, 84144.0, 84196.0, 84206.0, 84261.0, 84301.0, 84433.0, 84612.0, 84618.0, 84632.0, 84725.0, 84876.0, 87769.0, 89765.0, 89781.0, 89866.0, 90102.0, 90196.0, 90381.0, 90627.0, 91694.0, 91768.0, 92369.0, 93100.0, 93492.0, 96764.0, 112464.0, 114791.0, 115361.0, 115557.0, 116840.0, 116984.0, 117145.0, 117177.0, 117854.0, 123624.0, 123775.0, 126433.0, 129880.0, 132320.0, 132430.0, 134265.0, 140458.0, 140894.0, 146909.0, 147166.0, 147699.0, 147945.0, 148170.0, 150280.0, 150368.0, 151246.0, 151393.0, 154007.0, 154810.0, 155038.0, 158135.0, 161582.0, 166793.0, 167153.0, 168537.0, 171568.0, 196383.0, 196513.0, 200734.0, 200942.0, 201299.0, 202051.0, 219736.0, 246175.0, 253725.0, 254173.0, 255189.0, 255488.0, 260434.0, 282969.0, 340205.0, 340351.0, 353322.0, 374403.0, 387680.0, 388121.0, 388552.0, 389549.0, 401541.0, 415116.0, 440498.0, 474344.0, 494551.0, 552900.0, 641371.0, 641700.0, 644815.0, 644890.0, 644943.0, 653689.0, 654483.0, 729533.0, 100271927.0, 100287171.0, 100885848.0, 111240474.0 
GO:0019838 MF 2.21e-06 13/2739    31/28555 D03 growth factor binding                    2.0, 2322.0, 2690.0, 2692.0, 3791.0, 4053.0, 5156.0, 7010.0, 8828.0, 8829.0, 83888.0, 85409.0, 143282.0 
GO:0000978 MF 4.01e-06 180/2739  1179/28555 D09 RNA polymerase II cis-regulatory region sequence-specific DNA binding 367.0, 687.0, 861.0, 864.0, 1051.0, 1745.0, 1958.0, 2034.0, 2078.0, 2099.0, 2103.0, 2113.0, 2118.0, 2120.0, 2122.0, 2146.0, 2294.0, 2295.0, 2296.0, 2297.0, 2298.0, 2300.0, 2307.0, 2309.0, 2354.0, 2355.0, 2494.0, 2624.0, 3087.0, 3164.0, 3662.0, 3726.0, 3727.0, 4084.0, 4089.0, 4775.0, 4778.0, 4783.0, 4802.0, 4824.0, 4825.0, 4901.0, 5468.0, 5971.0, 6096.0, 6297.0, 6304.0, 6495.0, 6659.0, 6660.0, 6664.0, 6665.0, 6887.0, 6908.0, 6913.0, 6926.0, 6939.0, 6940.0, 7022.0, 7030.0, 7071.0, 7101.0, 7150.0, 7547.0, 7553.0, 7626.0, 7637.0, 7639.0, 7690.0, 7691.0, 7711.0, 7712.0, 7728.0, 7743.0, 7748.0, 7757.0, 7849.0, 7988.0, 8013.0, 8553.0, 8626.0, 9096.0, 9189.0, 9314.0, 9534.0, 9753.0, 10062.0, 10172.0, 11278.0, 11281.0, 22806.0, 22890.0, 23314.0, 23361.0, 25888.0, 26508.0, 26974.0, 27287.0, 27300.0, 27319.0, 29842.0, 51176.0, 54753.0, 54937.0, 55079.0, 55609.0, 55810.0, 56917.0, 57116.0, 57335.0, 57615.0, 57822.0, 58500.0, 63876.0, 63951.0, 63973.0, 64288.0, 64321.0, 64324.0, 65982.0, 79192.0, 79898.0, 80108.0, 80264.0, 81856.0, 83744.0, 84775.0, 90317.0, 92283.0, 94234.0, 113835.0, 116071.0, 116412.0, 121340.0, 124535.0, 125893.0, 126231.0, 127665.0, 140612.0, 148198.0, 148206.0, 148213.0, 152687.0, 159119.0, 162963.0, 163087.0, 163223.0, 166793.0, 167465.0, 201501.0, 220992.0, 255403.0, 255877.0, 266743.0, 284406.0, 333929.0, 340252.0, 342357.0, 344787.0, 348327.0, 374900.0, 387032.0, 388523.0, 388559.0, 389549.0, 390010.0, 390980.0, 400713.0, 400720.0, 402381.0, 403341.0, 440519.0, 442319.0, 642280.0, 646915.0, 728927.0, 731220.0, 100128927.0, 100130086.0, 100506164.0 
GO:0000981 MF 4.44e-06 198/2739  1246/28555 D03 DNA-binding transcription factor activity, RNA polymerase II-specific 367.0, 687.0, 861.0, 864.0, 1051.0, 1745.0, 1958.0, 2034.0, 2078.0, 2099.0, 2103.0, 2113.0, 2118.0, 2120.0, 2294.0, 2295.0, 2296.0, 2297.0, 2298.0, 2300.0, 2305.0, 2307.0, 2309.0, 2354.0, 2355.0, 2494.0, 2624.0, 2637.0, 2969.0, 3087.0, 3091.0, 3142.0, 3164.0, 3662.0, 3726.0, 3727.0, 4084.0, 4089.0, 4775.0, 4778.0, 4783.0, 4799.0, 4802.0, 4824.0, 4825.0, 4861.0, 4901.0, 5468.0, 5971.0, 6096.0, 6297.0, 6304.0, 6493.0, 6495.0, 6659.0, 6660.0, 6664.0, 6665.0, 6887.0, 6913.0, 6926.0, 6939.0, 6940.0, 7022.0, 7027.0, 7030.0, 7071.0, 7101.0, 7291.0, 7539.0, 7547.0, 7553.0, 7584.0, 7626.0, 7633.0, 7637.0, 7639.0, 7691.0, 7711.0, 7712.0, 7728.0, 7743.0, 7748.0, 7849.0, 8013.0, 8553.0, 8626.0, 9096.0, 9189.0, 9314.0, 9355.0, 9534.0, 9753.0, 10062.0, 10172.0, 10224.0, 11278.0, 11281.0, 22809.0, 23314.0, 23394.0, 25803.0, 26508.0, 26974.0, 27287.0, 27319.0, 29842.0, 51176.0, 51513.0, 54738.0, 54753.0, 54937.0, 55609.0, 55810.0, 56917.0, 57116.0, 57335.0, 57615.0, 57786.0, 57822.0, 58492.0, 58500.0, 63876.0, 63951.0, 63973.0, 64288.0, 64321.0, 65982.0, 79192.0, 80032.0, 80108.0, 80264.0, 81856.0, 84775.0, 90317.0, 90576.0, 90589.0, 90592.0, 92283.0, 94039.0, 94234.0, 113835.0, 116071.0, 116412.0, 121340.0, 124961.0, 125893.0, 126070.0, 126231.0, 127396.0, 127665.0, 140612.0, 147948.0, 148156.0, 148198.0, 148206.0, 148213.0, 152687.0, 155054.0, 159119.0, 162963.0, 162972.0, 163059.0, 163223.0, 169270.0, 169841.0, 170825.0, 197320.0, 201501.0, 255403.0, 266743.0, 284406.0, 333929.0, 340252.0, 342357.0, 344787.0, 348327.0, 374900.0, 376940.0, 387032.0, 388523.0, 388559.0, 390010.0, 390980.0, 400713.0, 400720.0, 402381.0, 403341.0, 440519.0, 442319.0, 642280.0, 646915.0, 728656.0, 728927.0, 731220.0, 100128927.0, 100130086.0, 100506164.0 
GO:0046872 MF 5.43e-06 301/2739  2303/28555 D04 metal ion binding                        48.0, 94.0, 249.0, 280.0, 285.0, 415.0, 416.0, 578.0, 687.0, 717.0, 875.0, 1281.0, 1290.0, 1798.0, 2110.0, 2122.0, 2130.0, 2131.0, 2162.0, 2184.0, 2203.0, 2219.0, 2752.0, 3043.0, 3048.0, 3081.0, 3486.0, 3613.0, 3621.0, 3672.0, 3676.0, 3680.0, 3695.0, 3702.0, 3717.0, 3955.0, 4004.0, 4081.0, 4089.0, 4092.0, 4242.0, 4255.0, 4353.0, 4519.0, 4843.0, 4885.0, 4892.0, 4907.0, 4938.0, 4998.0, 5091.0, 5139.0, 5198.0, 5214.0, 5252.0, 5430.0, 5533.0, 5558.0, 5743.0, 5894.0, 5896.0, 5913.0, 5987.0, 6297.0, 6401.0, 6506.0, 6529.0, 6531.0, 6610.0, 6940.0, 6948.0, 7071.0, 7307.0, 7468.0, 7543.0, 7547.0, 7553.0, 7584.0, 7633.0, 7639.0, 7690.0, 7691.0, 7711.0, 7712.0, 7728.0, 7743.0, 7752.0, 7789.0, 7844.0, 8225.0, 8277.0, 8516.0, 8517.0, 8626.0, 8654.0, 8728.0, 8792.0, 8828.0, 8829.0, 9014.0, 9156.0, 9189.0, 9355.0, 9411.0, 9457.0, 9501.0, 9534.0, 9630.0, 9753.0, 9810.0, 9914.0, 10172.0, 10224.0, 10418.0, 10588.0, 10739.0, 11174.0, 11196.0, 11200.0, 11214.0, 11278.0, 22806.0, 22885.0, 22890.0, 23361.0, 23394.0, 23467.0, 23527.0, 23536.0, 23576.0, 23590.0, 25819.0, 25834.0, 25888.0, 26108.0, 26872.0, 26974.0, 27300.0, 51123.0, 51136.0, 51317.0, 51360.0, 51455.0, 51720.0, 53630.0, 54751.0, 54753.0, 54894.0, 54904.0, 55072.0, 55079.0, 55084.0, 55107.0, 55124.0, 55167.0, 55609.0, 55646.0, 55666.0, 55778.0, 55785.0, 55869.0, 56163.0, 56165.0, 56922.0, 56950.0, 57116.0, 57335.0, 57494.0, 57615.0, 57820.0, 58492.0, 58500.0, 63951.0, 64080.0, 64174.0, 64207.0, 64283.0, 64288.0, 65982.0, 79083.0, 79696.0, 79705.0, 79831.0, 79898.0, 80032.0, 80108.0, 80264.0, 80315.0, 81035.0, 81532.0, 81562.0, 81792.0, 81856.0, 83593.0, 83719.0, 83744.0, 84268.0, 84775.0, 84842.0, 84936.0, 84954.0, 85463.0, 90317.0, 90576.0, 90589.0, 90592.0, 90780.0, 91543.0, 91694.0, 92283.0, 92305.0, 93100.0, 93589.0, 93664.0, 94039.0, 113835.0, 116412.0, 116984.0, 121340.0, 124961.0, 125893.0, 126070.0, 126231.0, 127396.0, 127665.0, 129293.0, 140612.0, 147948.0, 148156.0, 148198.0, 148206.0, 148213.0, 148479.0, 148811.0, 152273.0, 152687.0, 153642.0, 154007.0, 155054.0, 157570.0, 162963.0, 162972.0, 163059.0, 163087.0, 163223.0, 166793.0, 167153.0, 167465.0, 168850.0, 169270.0, 169841.0, 170692.0, 197320.0, 201501.0, 219539.0, 219578.0, 219595.0, 220992.0, 221302.0, 246175.0, 254552.0, 255403.0, 255488.0, 255877.0, 257160.0, 283489.0, 283933.0, 284023.0, 284406.0, 286151.0, 317671.0, 339487.0, 340252.0, 340485.0, 341640.0, 342357.0, 344558.0, 344787.0, 348327.0, 374900.0, 376940.0, 387032.0, 388523.0, 388559.0, 389549.0, 390928.0, 390980.0, 391059.0, 400713.0, 400720.0, 403341.0, 440519.0, 442319.0, 493911.0, 642280.0, 646915.0, 728927.0, 100128927.0, 100271927.0, 102724560.0, 102724594.0 
GO:0005515 MF 1.07e-05 1455/2739 12369/28555 D02 protein binding                          2.0, 19.0, 48.0, 49.0, 58.0, 94.0, 134.0, 136.0, 147.0, 150.0, 151.0, 182.0, 190.0, 213.0, 224.0, 230.0, 249.0, 285.0, 293.0, 321.0, 335.0, 355.0, 362.0, 363.0, 366.0, 367.0, 477.0, 527.0, 552.0, 558.0, 578.0, 583.0, 641.0, 682.0, 684.0, 717.0, 762.0, 797.0, 843.0, 845.0, 857.0, 858.0, 861.0, 864.0, 867.0, 875.0, 889.0, 905.0, 912.0, 919.0, 929.0, 947.0, 958.0, 962.0, 965.0, 977.0, 978.0, 983.0, 993.0, 999.0, 1000.0, 1003.0, 1051.0, 1062.0, 1063.0, 1104.0, 1116.0, 1133.0, 1136.0, 1138.0, 1139.0, 1154.0, 1160.0, 1184.0, 1259.0, 1264.0, 1281.0, 1305.0, 1438.0, 1489.0, 1490.0, 1491.0, 1543.0, 1600.0, 1601.0, 1634.0, 1645.0, 1659.0, 1674.0, 1687.0, 1723.0, 1743.0, 1745.0, 1774.0, 1798.0, 1807.0, 1831.0, 1832.0, 1847.0, 1901.0, 1906.0, 1909.0, 1910.0, 1956.0, 1958.0, 1978.0, 1981.0, 2013.0, 2034.0, 2049.0, 2057.0, 2078.0, 2099.0, 2110.0, 2113.0, 2118.0, 2120.0, 2122.0, 2130.0, 2139.0, 2146.0, 2155.0, 2159.0, 2160.0, 2162.0, 2177.0, 2184.0, 2199.0, 2203.0, 2213.0, 2219.0, 2241.0, 2242.0, 2256.0, 2267.0, 2289.0, 2296.0, 2298.0, 2305.0, 2309.0, 2322.0, 2328.0, 2335.0, 2354.0, 2355.0, 2395.0, 2444.0, 2487.0, 2494.0, 2537.0, 2542.0, 2587.0, 2590.0, 2624.0, 2668.0, 2671.0, 2690.0, 2692.0, 2701.0, 2702.0, 2706.0, 2710.0, 2719.0, 2720.0, 2741.0, 2752.0, 2791.0, 2804.0, 2827.0, 2852.0, 2882.0, 2888.0, 2919.0, 2946.0, 2966.0, 2969.0, 2976.0, 3006.0, 3018.0, 3043.0, 3048.0, 3075.0, 3081.0, 3087.0, 3091.0, 3101.0, 3105.0, 3118.0, 3134.0, 3140.0, 3142.0, 3164.0, 3184.0, 3270.0, 3309.0, 3310.0, 3316.0, 3337.0, 3385.0, 3429.0, 3437.0, 3486.0, 3487.0, 3561.0, 3575.0, 3576.0, 3577.0, 3579.0, 3587.0, 3589.0, 3600.0, 3609.0, 3613.0, 3619.0, 3621.0, 3625.0, 3627.0, 3654.0, 3662.0, 3667.0, 3672.0, 3676.0, 3695.0, 3702.0, 3717.0, 3718.0, 3726.0, 3727.0, 3730.0, 3753.0, 3763.0, 3784.0, 3787.0, 3791.0, 3798.0, 3821.0, 3822.0, 3875.0, 3880.0, 3913.0, 3953.0, 4001.0, 4004.0, 4016.0, 4038.0, 4053.0, 4060.0, 4081.0, 4084.0, 4089.0, 4092.0, 4129.0, 4148.0, 4163.0, 4175.0, 4188.0, 4210.0, 4214.0, 4239.0, 4256.0, 4258.0, 4267.0, 4281.0, 4284.0, 4287.0, 4288.0, 4313.0, 4318.0, 4324.0, 4353.0, 4430.0, 4507.0, 4508.0, 4513.0, 4514.0, 4535.0, 4537.0, 4599.0, 4629.0, 4693.0, 4731.0, 4775.0, 4778.0, 4783.0, 4794.0, 4799.0, 4802.0, 4803.0, 4818.0, 4824.0, 4838.0, 4839.0, 4843.0, 4863.0, 4885.0, 4887.0, 4892.0, 4901.0, 4907.0, 4924.0, 4927.0, 4935.0, 4938.0, 4969.0, 4998.0, 5002.0, 5028.0, 5031.0, 5034.0, 5042.0, 5069.0, 5091.0, 5094.0, 5106.0, 5108.0, 5133.0, 5139.0, 5156.0, 5174.0, 5189.0, 5190.0, 5205.0, 5214.0, 5228.0, 5243.0, 5244.0, 5252.0, 5264.0, 5270.0, 5317.0, 5327.0, 5328.0, 5330.0, 5332.0, 5336.0, 5341.0, 5350.0, 5366.0, 5378.0, 5420.0, 5428.0, 5430.0, 5443.0, 5468.0, 5475.0, 5507.0, 5533.0, 5546.0, 5551.0, 5558.0, 5610.0, 5639.0, 5654.0, 5657.0, 5721.0, 5738.0, 5743.0, 5746.0, 5780.0, 5787.0, 5791.0, 5803.0, 5806.0, 5834.0, 5837.0, 5881.0, 5894.0, 5896.0, 5918.0, 5961.0, 5971.0, 5979.0, 5987.0, 5995.0, 6013.0, 6017.0, 6046.0, 6096.0, 6101.0, 6150.0, 6196.0, 6234.0, 6249.0, 6279.0, 6280.0, 6283.0, 6297.0, 6304.0, 6351.0, 6363.0, 6373.0, 6382.0, 6387.0, 6401.0, 6442.0, 6461.0, 6462.0, 6469.0, 6472.0, 6489.0, 6495.0, 6499.0, 6506.0, 6513.0, 6517.0, 6519.0, 6520.0, 6527.0, 6529.0, 6531.0, 6541.0, 6565.0, 6571.0, 6581.0, 6598.0, 6606.0, 6607.0, 6610.0, 6623.0, 6627.0, 6645.0, 6646.0, 6659.0, 6660.0, 6665.0, 6676.0, 6695.0, 6711.0, 6737.0, 6781.0, 6809.0, 6817.0, 6819.0, 6821.0, 6830.0, 6845.0, 6867.0, 6877.0, 6887.0, 6891.0, 6907.0, 6908.0, 6913.0, 6920.0, 6926.0, 6948.0, 6997.0, 7010.0, 7022.0, 7027.0, 7030.0, 7037.0, 7057.0, 7060.0, 7071.0, 7075.0, 7086.0, 7101.0, 7107.0, 7122.0, 7125.0, 7127.0, 7150.0, 7153.0, 7166.0, 7174.0, 7189.0, 7220.0, 7223.0, 7225.0, 7272.0, 7274.0, 7291.0, 7307.0, 7317.0, 7351.0, 7374.0, 7402.0, 7423.0, 7424.0, 7450.0, 7468.0, 7473.0, 7476.0, 7481.0, 7515.0, 7547.0, 7584.0, 7633.0, 7637.0, 7711.0, 7728.0, 7739.0, 7752.0, 7784.0, 7789.0, 7844.0, 7849.0, 7851.0, 7866.0, 7978.0, 7984.0, 7988.0, 8013.0, 8170.0, 8200.0, 8214.0, 8220.0, 8242.0, 8263.0, 8293.0, 8313.0, 8321.0, 8322.0, 8324.0, 8325.0, 8335.0, 8337.0, 8346.0, 8353.0, 8357.0, 8372.0, 8404.0, 8416.0, 8436.0, 8440.0, 8471.0, 8490.0, 8491.0, 8517.0, 8518.0, 8535.0, 8542.0, 8553.0, 8623.0, 8626.0, 8637.0, 8638.0, 8646.0, 8650.0, 8654.0, 8659.0, 8660.0, 8663.0, 8671.0, 8692.0, 8728.0, 8739.0, 8742.0, 8743.0, 8792.0, 8794.0, 8809.0, 8816.0, 8818.0, 8828.0, 8829.0, 8835.0, 8840.0, 8857.0, 8864.0, 8870.0, 8875.0, 8888.0, 8890.0, 8899.0, 8975.0, 8995.0, 9014.0, 9055.0, 9060.0, 9071.0, 9076.0, 9096.0, 9098.0, 9120.0, 9125.0, 9133.0, 9156.0, 9173.0, 9183.0, 9189.0, 9223.0, 9235.0, 9258.0, 9283.0, 9314.0, 9315.0, 9319.0, 9321.0, 9332.0, 9355.0, 9356.0, 9392.0, 9394.0, 9429.0, 9440.0, 9441.0, 9447.0, 9455.0, 9457.0, 9465.0, 9466.0, 9493.0, 9501.0, 9532.0, 9536.0, 9547.0, 9562.0, 9570.0, 9585.0, 9592.0, 9607.0, 9609.0, 9619.0, 9627.0, 9628.0, 9630.0, 9632.0, 9636.0, 9657.0, 9659.0, 9700.0, 9709.0, 9753.0, 9776.0, 9810.0, 9827.0, 9898.0, 9906.0, 9914.0, 9928.0, 9945.0, 10015.0, 10019.0, 10036.0, 10039.0, 10052.0, 10062.0, 10095.0, 10123.0, 10142.0, 10160.0, 10172.0, 10195.0, 10221.0, 10232.0, 10238.0, 10242.0, 10251.0, 10252.0, 10253.0, 10262.0, 10263.0, 10266.0, 10276.0, 10287.0, 10288.0, 10307.0, 10326.0, 10370.0, 10381.0, 10382.0, 10385.0, 10389.0, 10418.0, 10457.0, 10466.0, 10489.0, 10516.0, 10518.0, 10554.0, 10560.0, 10565.0, 10578.0, 10614.0, 10626.0, 10635.0, 10673.0, 10686.0, 10699.0, 10750.0, 10783.0, 10804.0, 10809.0, 10891.0, 10894.0, 10898.0, 10902.0, 10912.0, 10914.0, 10940.0, 10945.0, 10993.0, 11070.0, 11091.0, 11096.0, 11098.0, 11156.0, 11164.0, 11186.0, 11196.0, 11200.0, 11211.0, 11214.0, 11230.0, 11264.0, 11269.0, 11274.0, 11276.0, 11278.0, 11281.0, 11336.0, 22800.0, 22806.0, 22809.0, 22885.0, 22890.0, 22899.0, 22917.0, 22934.0, 22943.0, 23020.0, 23026.0, 23043.0, 23059.0, 23076.0, 23141.0, 23157.0, 23166.0, 23185.0, 23186.0, 23201.0, 23210.0, 23212.0, 23214.0, 23234.0, 23237.0, 23286.0, 23299.0, 23304.0, 23310.0, 23314.0, 23353.0, 23361.0, 23380.0, 23382.0, 23394.0, 23421.0, 23456.0, 23514.0, 23549.0, 23554.0, 23559.0, 23590.0, 23594.0, 23630.0, 23636.0, 23645.0, 23649.0, 23705.0, 23786.0, 25788.0, 25803.0, 25822.0, 25885.0, 25888.0, 25904.0, 25924.0, 25929.0, 25942.0, 25950.0, 25960.0, 25984.0, 26002.0, 26024.0, 26063.0, 26071.0, 26108.0, 26121.0, 26146.0, 26151.0, 26157.0, 26191.0, 26253.0, 26272.0, 26508.0, 26511.0, 26973.0, 26974.0, 27010.0, 27036.0, 27113.0, 27180.0, 27202.0, 27241.0, 27242.0, 27286.0, 27287.0, 27300.0, 27348.0, 28227.0, 28951.0, 28952.0, 29028.0, 29775.0, 29781.0, 29785.0, 29890.0, 29925.0, 29950.0, 50486.0, 50507.0, 50615.0, 50617.0, 50628.0, 50863.0, 51013.0, 51053.0, 51106.0, 51130.0, 51171.0, 51176.0, 51192.0, 51203.0, 51267.0, 51317.0, 51339.0, 51347.0, 51435.0, 51455.0, 51458.0, 51460.0, 51496.0, 51512.0, 51513.0, 51514.0, 51517.0, 51537.0, 51593.0, 51602.0, 51622.0, 51626.0, 51651.0, 51676.0, 51686.0, 51720.0, 51734.0, 51738.0, 53405.0, 53407.0, 53827.0, 53833.0, 53904.0, 53916.0, 53917.0, 54065.0, 54221.0, 54496.0, 54510.0, 54552.0, 54596.0, 54606.0, 54707.0, 54716.0, 54737.0, 54739.0, 54751.0, 54757.0, 54793.0, 54838.0, 54851.0, 54852.0, 54873.0, 54883.0, 54885.0, 54894.0, 54898.0, 54904.0, 54906.0, 54930.0, 54938.0, 54957.0, 54984.0, 55006.0, 55007.0, 55010.0, 55034.0, 55038.0, 55068.0, 55070.0, 55072.0, 55092.0, 55107.0, 55124.0, 55138.0, 55143.0, 55150.0, 55154.0, 55174.0, 55211.0, 55220.0, 55244.0, 55249.0, 55256.0, 55257.0, 55269.0, 55273.0, 55276.0, 55280.0, 55286.0, 55296.0, 55328.0, 55340.0, 55349.0, 55510.0, 55527.0, 55532.0, 55588.0, 55603.0, 55604.0, 55609.0, 55613.0, 55646.0, 55655.0, 55662.0, 55666.0, 55668.0, 55722.0, 55728.0, 55733.0, 55742.0, 55752.0, 55756.0, 55765.0, 55802.0, 55810.0, 55812.0, 55818.0, 55833.0, 55840.0, 55869.0, 55879.0, 55954.0, 55957.0, 55968.0, 55971.0, 55974.0, 56034.0, 56158.0, 56203.0, 56288.0, 56475.0, 56603.0, 56605.0, 56683.0, 56886.0, 56920.0, 56922.0, 56927.0, 56949.0, 56950.0, 56961.0, 56992.0, 56997.0, 56998.0, 57017.0, 57082.0, 57105.0, 57109.0, 57116.0, 57124.0, 57184.0, 57192.0, 57194.0, 57214.0, 57222.0, 57228.0, 57332.0, 57335.0, 57381.0, 57402.0, 57405.0, 57482.0, 57589.0, 57606.0, 57669.0, 57678.0, 57679.0, 57697.0, 57716.0, 57727.0, 57761.0, 57786.0, 57820.0, 57822.0, 58492.0, 59272.0, 59277.0, 59307.0, 59352.0, 60487.0, 60561.0, 60681.0, 63827.0, 63876.0, 63892.0, 63894.0, 63926.0, 63951.0, 63967.0, 63973.0, 64080.0, 64087.0, 64105.0, 64127.0, 64147.0, 64151.0, 64207.0, 64215.0, 64224.0, 64321.0, 64324.0, 64333.0, 64377.0, 64395.0, 64417.0, 64430.0, 64518.0, 64750.0, 64755.0, 64757.0, 64759.0, 64782.0, 64785.0, 64853.0, 64859.0, 64866.0, 64968.0, 65057.0, 65059.0, 65117.0, 65982.0, 65987.0, 65988.0, 65999.0, 66008.0, 78989.0, 78998.0, 79020.0, 79048.0, 79056.0, 79073.0, 79080.0, 79083.0, 79098.0, 79101.0, 79132.0, 79148.0, 79161.0, 79172.0, 79174.0, 79188.0, 79585.0, 79591.0, 79648.0, 79656.0, 79671.0, 79682.0, 79696.0, 79697.0, 79705.0, 79711.0, 79812.0, 79827.0, 79831.0, 79843.0, 79850.0, 79866.0, 79898.0, 79913.0, 79958.0, 80019.0, 80108.0, 80155.0, 80183.0, 80195.0, 80216.0, 80221.0, 80222.0, 80256.0, 80274.0, 80315.0, 80321.0, 80323.0, 80328.0, 80704.0, 80723.0, 80851.0, 81532.0, 81550.0, 81554.0, 81557.0, 81562.0, 81563.0, 81606.0, 81618.0, 81620.0, 81622.0, 81792.0, 83461.0, 83473.0, 83475.0, 83478.0, 83593.0, 83667.0, 83714.0, 83733.0, 83734.0, 83758.0, 83872.0, 83878.0, 83888.0, 83903.0, 84072.0, 84079.0, 84084.0, 84105.0, 84109.0, 84140.0, 84141.0, 84196.0, 84261.0, 84268.0, 84277.0, 84292.0, 84301.0, 84433.0, 84498.0, 84513.0, 84612.0, 84618.0, 84660.0, 84674.0, 84690.0, 84733.0, 84775.0, 84790.0, 84830.0, 84876.0, 84889.0, 84935.0, 84936.0, 84954.0, 84970.0, 84976.0, 85027.0, 85366.0, 85376.0, 85409.0, 85463.0, 87769.0, 89765.0, 89781.0, 89832.0, 89866.0, 89953.0, 90102.0, 90196.0, 90381.0, 90507.0, 90557.0, 90580.0, 90589.0, 90627.0, 90780.0, 90952.0, 91151.0, 91523.0, 91543.0, 91694.0, 91768.0, 92283.0, 92359.0, 92369.0, 92399.0, 93010.0, 93100.0, 93129.0, 93185.0, 93210.0, 93273.0, 93649.0, 94031.0, 94039.0, 96764.0, 112464.0, 113829.0, 114769.0, 114791.0, 114800.0, 114801.0, 114824.0, 114897.0, 114898.0, 114899.0, 115201.0, 115361.0, 115677.0, 116071.0, 116135.0, 116238.0, 116412.0, 116441.0, 116835.0, 116840.0, 116844.0, 117145.0, 117177.0, 117854.0, 120224.0, 120406.0, 121340.0, 121665.0, 124411.0, 124583.0, 124751.0, 124935.0, 124961.0, 125170.0, 126070.0, 126074.0, 126282.0, 126326.0, 126433.0, 126669.0, 127255.0, 127665.0, 128414.0, 128710.0, 129685.0, 129880.0, 130026.0, 130574.0, 130813.0, 131566.0, 131583.0, 133746.0, 134265.0, 134285.0, 135293.0, 137075.0, 138639.0, 138715.0, 139322.0, 144110.0, 145957.0, 146279.0, 146909.0, 147372.0, 147463.0, 147700.0, 148156.0, 148753.0, 148789.0, 149563.0, 150094.0, 150280.0, 150368.0, 150677.0, 151195.0, 151246.0, 151393.0, 151449.0, 152098.0, 152189.0, 152273.0, 152573.0, 152687.0, 153562.0, 153743.0, 154007.0, 154075.0, 154810.0, 155054.0, 155368.0, 157570.0, 159119.0, 161198.0, 161582.0, 162333.0, 162515.0, 162972.0, 163059.0, 163087.0, 163702.0, 166793.0, 167153.0, 167465.0, 167681.0, 168537.0, 169026.0, 169270.0, 169841.0, 170575.0, 170591.0, 171568.0, 196383.0, 196513.0, 196792.0, 197320.0, 200734.0, 201181.0, 201299.0, 201633.0, 202051.0, 202151.0, 203102.0, 204219.0, 207063.0, 219348.0, 219736.0, 219833.0, 220992.0, 221302.0, 221395.0, 222234.0, 222389.0, 222487.0, 222663.0, 246175.0, 246269.0, 253314.0, 253725.0, 254173.0, 254359.0, 254394.0, 254427.0, 255488.0, 256691.0, 256933.0, 259282.0, 260425.0, 260434.0, 266743.0, 283165.0, 283208.0, 283219.0, 283310.0, 283385.0, 283431.0, 283489.0, 283576.0, 283742.0, 283847.0, 283933.0, 284131.0, 284359.0, 284521.0, 285016.0, 285141.0, 285489.0, 285600.0, 286151.0, 317671.0, 326624.0, 333926.0, 337867.0, 338872.0, 339210.0, 339487.0, 340205.0, 340481.0, 340596.0, 340706.0, 340719.0, 341640.0, 342371.0, 342977.0, 344558.0, 344787.0, 345079.0, 345274.0, 345643.0, 347733.0, 353322.0, 374403.0, 374877.0, 375791.0, 387032.0, 387103.0, 387338.0, 387680.0, 387755.0, 387914.0, 388121.0, 388552.0, 389549.0, 399979.0, 400506.0, 400709.0, 400720.0, 400831.0, 401541.0, 401647.0, 401994.0, 402381.0, 402682.0, 403341.0, 404550.0, 407738.0, 408050.0, 414149.0, 415116.0, 440498.0, 441478.0, 445815.0, 448834.0, 493829.0, 493911.0, 497661.0, 541466.0, 542767.0, 552900.0, 554251.0, 641700.0, 643394.0, 644815.0, 644890.0, 644943.0, 653247.0, 653567.0, 653604.0, 654483.0, 728239.0, 728340.0, 728689.0, 729533.0, 751071.0, 100048912.0, 100128927.0, 100130086.0, 100287171.0, 100289187.0, 100505879.0, 100506164.0, 100506658.0, 100861412.0, 101059938.0, 101928601.0, 102724023.0, 102724428.0, 102724560.0, 102724594.0, 111240474.0 
GO:0003682 MF 1.26e-05 67/2739   407/28555 D02 chromatin binding                        367.0, 905.0, 1051.0, 1063.0, 1104.0, 1745.0, 1956.0, 2078.0, 2099.0, 2146.0, 2355.0, 2494.0, 2624.0, 2852.0, 3184.0, 4089.0, 4353.0, 4825.0, 4998.0, 5252.0, 5428.0, 5468.0, 6046.0, 6322.0, 6472.0, 6495.0, 6665.0, 7150.0, 7153.0, 7468.0, 8535.0, 8626.0, 8888.0, 9156.0, 10036.0, 10370.0, 10389.0, 22809.0, 23186.0, 23310.0, 23314.0, 23636.0, 25885.0, 25942.0, 29028.0, 29781.0, 51053.0, 51176.0, 51316.0, 51317.0, 51460.0, 54737.0, 55079.0, 55211.0, 57697.0, 57727.0, 64324.0, 79831.0, 81550.0, 81620.0, 84733.0, 90381.0, 90780.0, 138715.0, 148479.0, 254394.0, 256380.0 
GO:0004896 MF 1.47e-05 15/2739    46/28555 D04 cytokine receptor activity               1438.0, 2322.0, 2690.0, 3561.0, 3575.0, 3587.0, 3594.0, 3595.0, 3953.0, 8322.0, 9173.0, 9466.0, 50615.0, 53833.0, 163702.0 
GO:0005102 MF 1.52e-05 60/2739   353/28555 D03 signaling receptor binding               2.0, 19.0, 285.0, 335.0, 367.0, 857.0, 965.0, 1003.0, 1908.0, 2155.0, 2219.0, 2241.0, 2242.0, 2267.0, 2335.0, 2444.0, 2668.0, 2674.0, 2734.0, 2919.0, 2946.0, 3105.0, 3134.0, 3385.0, 3487.0, 3627.0, 3672.0, 3717.0, 4239.0, 4880.0, 5270.0, 5327.0, 5443.0, 5623.0, 5657.0, 6387.0, 6531.0, 6997.0, 7066.0, 7220.0, 7476.0, 8321.0, 8742.0, 8743.0, 8744.0, 8995.0, 10142.0, 10384.0, 10385.0, 10673.0, 23705.0, 27286.0, 55107.0, 56920.0, 66008.0, 83854.0, 153579.0, 201633.0, 284359.0, 344901.0 
GO:0042803 MF 2.23e-05 97/2739   659/28555 D04 protein homodimerization activity        150.0, 190.0, 224.0, 316.0, 578.0, 641.0, 684.0, 845.0, 858.0, 875.0, 978.0, 1051.0, 1063.0, 1139.0, 2131.0, 2668.0, 2690.0, 2720.0, 2731.0, 2944.0, 2946.0, 3087.0, 3613.0, 3625.0, 3654.0, 4038.0, 4089.0, 4281.0, 4693.0, 4843.0, 5156.0, 5341.0, 5350.0, 5444.0, 5896.0, 5961.0, 5987.0, 6472.0, 6737.0, 6913.0, 7037.0, 7086.0, 7153.0, 7225.0, 7291.0, 8013.0, 8322.0, 8326.0, 8459.0, 8517.0, 8553.0, 8942.0, 9096.0, 9125.0, 9350.0, 9429.0, 9540.0, 9585.0, 9619.0, 9810.0, 10004.0, 10015.0, 10288.0, 10516.0, 10518.0, 10993.0, 11164.0, 11200.0, 22806.0, 22890.0, 23380.0, 23705.0, 25902.0, 26272.0, 26508.0, 51166.0, 54937.0, 55107.0, 55662.0, 56034.0, 57017.0, 57679.0, 80222.0, 89781.0, 115361.0, 117854.0, 120227.0, 120425.0, 121665.0, 124583.0, 150368.0, 168537.0, 169026.0, 170591.0, 284359.0, 375316.0, 402381.0 
GO:0005509 MF 2.29e-05 102/2739   703/28555 D05 calcium ion binding                      182.0, 277.0, 306.0, 845.0, 867.0, 999.0, 1000.0, 1003.0, 1008.0, 1463.0, 2155.0, 2159.0, 2192.0, 2199.0, 2706.0, 3270.0, 3309.0, 4038.0, 4053.0, 4148.0, 4256.0, 4924.0, 5098.0, 5169.0, 5322.0, 5330.0, 5332.0, 5444.0, 5475.0, 5551.0, 5639.0, 5979.0, 6279.0, 6280.0, 6283.0, 6442.0, 6469.0, 6695.0, 7057.0, 7060.0, 7086.0, 7123.0, 7125.0, 8404.0, 8416.0, 10004.0, 10343.0, 10382.0, 10516.0, 10518.0, 11253.0, 11328.0, 23007.0, 23166.0, 23670.0, 26167.0, 26253.0, 27039.0, 28227.0, 29957.0, 50856.0, 51294.0, 54510.0, 54798.0, 54829.0, 54885.0, 55784.0, 55959.0, 56126.0, 56131.0, 56142.0, 56145.0, 57124.0, 57402.0, 57526.0, 60681.0, 63926.0, 64084.0, 64123.0, 64800.0, 78989.0, 79056.0, 79174.0, 79825.0, 80274.0, 83259.0, 83849.0, 83872.0, 84206.0, 85409.0, 85477.0, 124583.0, 133584.0, 147372.0, 147968.0, 162494.0, 170591.0, 222663.0, 255189.0, 255743.0, 340706.0, 388743.0 
GO:0001228 MF 2.78e-05 70/2739   441/28555 D04 DNA-binding transcription activator activity, RNA polymerase II-specific 367.0, 861.0, 1051.0, 1958.0, 2034.0, 2078.0, 2099.0, 2103.0, 2113.0, 2118.0, 2120.0, 2122.0, 2294.0, 2295.0, 2296.0, 2297.0, 2309.0, 2354.0, 2355.0, 2494.0, 2624.0, 2637.0, 2969.0, 3087.0, 3091.0, 3164.0, 3662.0, 3726.0, 3727.0, 4089.0, 4775.0, 4802.0, 4901.0, 6096.0, 6297.0, 6495.0, 6659.0, 6664.0, 6939.0, 7022.0, 7027.0, 7030.0, 7071.0, 7101.0, 7547.0, 7728.0, 7757.0, 8013.0, 8626.0, 9189.0, 9314.0, 22806.0, 22809.0, 23314.0, 23361.0, 25888.0, 26508.0, 27287.0, 27300.0, 29842.0, 51176.0, 55079.0, 55810.0, 56917.0, 57822.0, 64321.0, 83744.0, 121340.0, 220992.0, 266743.0 
GO:0005201 MF 1.09e-04 28/2739   137/28555 D02 extracellular matrix structural constituent 1116.0, 1281.0, 1290.0, 1305.0, 1306.0, 2192.0, 2199.0, 2335.0, 3730.0, 3913.0, 4053.0, 4060.0, 4148.0, 4239.0, 4240.0, 4256.0, 7057.0, 7450.0, 7784.0, 7980.0, 10418.0, 25878.0, 27286.0, 50939.0, 79812.0, 83872.0, 115908.0, 255743.0 
GO:0005021 MF 1.44e-04  5/2739     7/28555 D08 vascular endothelial growth factor-activated receptor activity 2322.0, 3791.0, 5156.0, 8828.0, 8829.0 
GO:0031406 MF 1.44e-04  5/2739     7/28555 D04 carboxylic acid binding                  1645.0, 1646.0, 5105.0, 5264.0, 55662.0 
GO:1903231 MF 1.61e-06  1/2739   244/28555 D06 mRNA binding involved in posttranscriptional gene silencing 693158.0 
GO:0004984 MF 2.14e-06  6/2739   403/28555 D04 olfactory receptor activity              4993.0, 26659.0, 138799.0, 284521.0, 343171.0, 401994.0 
```
