## Supplementary material for "Genetic and environmental regulation of caudate nucleus transcriptome: insight into schizophrenia risk and the dopamine system": Data S7: GO_analysis_module_lightcyan.txt

```
GO:0002503 BP 1.10e-08   4/294     4/28555 D08 peptide antigen assembly with MHC class II protein complex 3108.0, 3109.0, 3122.0, 3123.0 
GO:0150062 BP 1.10e-08   4/294     4/28555 D07 complement-mediated synapse pruning      712.0, 718.0, 3684.0, 54209.0 
GO:0071226 BP 1.10e-08   4/294     4/28555 D05 cellular response to molecule of fungal origin 695.0, 6850.0, 64581.0, 388325.0 
GO:0006801 BP 3.89e-08   6/294    20/28555 D04 superoxide metabolic process             1535.0, 1536.0, 4688.0, 4689.0, 375387.0, 653361.0 
GO:0031663 BP 4.84e-08   7/294    34/28555 D06 lipopolysaccharide-mediated signaling pathway 3055.0, 3553.0, 3606.0, 4067.0, 5724.0, 6348.0, 23643.0 
GO:0046598 BP 4.91e-08   5/294    11/28555 D07 positive regulation of viral entry into host cell 920.0, 972.0, 3123.0, 3965.0, 10475.0 
GO:0034154 BP 5.46e-08   4/294     5/28555 D07 toll-like receptor 7 signaling pathway   51284.0, 84868.0, 118788.0, 388325.0 
GO:0006968 BP 6.81e-08   9/294    53/28555 D04 cellular defense response                1234.0, 1524.0, 4332.0, 4688.0, 6693.0, 7305.0, 10871.0, 23643.0, 653361.0 
GO:0030225 BP 7.35e-08   6/294    22/28555 D06 macrophage differentiation               841.0, 920.0, 1436.0, 3123.0, 6688.0, 139716.0 
GO:0010818 BP 8.35e-08   5/294    12/28555 D09 T cell chemotaxis                        1880.0, 5293.0, 5294.0, 6348.0, 58191.0 
GO:0030593 BP 1.01e-07   9/294    77/28555 D09 neutrophil chemotaxis                    1441.0, 2207.0, 3071.0, 3689.0, 5293.0, 5294.0, 6348.0, 6850.0, 7409.0 
GO:0032731 BP 1.06e-07  12/294    56/28555 D09 positive regulation of interleukin-1 beta production 834.0, 841.0, 3965.0, 4332.0, 6348.0, 7305.0, 11027.0, 29108.0, 51311.0, 58484.0, 64581.0, 114548.0 
GO:0050853 BP 1.10e-07  12/294    38/28555 D10 B cell receptor signaling pathway        695.0, 3071.0, 4067.0, 4332.0, 5293.0, 5777.0, 5788.0, 6850.0, 7462.0, 29760.0, 89857.0, 150372.0 
GO:0032757 BP 1.23e-07  10/294    57/28555 D08 positive regulation of interleukin-8 production 972.0, 3553.0, 3965.0, 6850.0, 7096.0, 7100.0, 29108.0, 51284.0, 51311.0, 64581.0 
GO:0032753 BP 1.30e-07   7/294    24/28555 D08 positive regulation of interleukin-4 production 942.0, 2207.0, 3965.0, 6850.0, 54440.0, 84868.0, 114548.0 
GO:0045730 BP 1.35e-07   5/294    13/28555 D02 respiratory burst                        1535.0, 1536.0, 4688.0, 4689.0, 653361.0 
GO:0032735 BP 1.59e-07   8/294    40/28555 D08 positive regulation of interleukin-12 production 3394.0, 3603.0, 3663.0, 3965.0, 6850.0, 7805.0, 64581.0, 388325.0 
GO:0042102 BP 1.62e-07  13/294    59/28555 D09 positive regulation of T cell proliferation 199.0, 920.0, 942.0, 3071.0, 3109.0, 3113.0, 3115.0, 3553.0, 5788.0, 54440.0, 80380.0, 84868.0, 115650.0 
GO:0002283 BP 1.63e-07   4/294     6/28555 D07 neutrophil activation involved in immune response 2207.0, 6850.0, 7305.0, 11027.0 
GO:0006911 BP 1.70e-07   9/294    25/28555 D07 phagocytosis, engulfment                 199.0, 2209.0, 3684.0, 3689.0, 4481.0, 9938.0, 23616.0, 51411.0, 54209.0 
GO:0032691 BP 1.90e-07   7/294    41/28555 D09 negative regulation of interleukin-1 beta production 409.0, 945.0, 1524.0, 11006.0, 54209.0, 114548.0, 338557.0 
GO:0042130 BP 1.90e-07   9/294    41/28555 D09 negative regulation of T cell proliferation 942.0, 3123.0, 5777.0, 6693.0, 10859.0, 11006.0, 11326.0, 80380.0, 84868.0 
GO:0032689 BP 1.90e-07   7/294    41/28555 D08 negative regulation of interferon-gamma production 3123.0, 3965.0, 7805.0, 10859.0, 11006.0, 80380.0, 84868.0 
GO:0050852 BP 2.05e-07  13/294   169/28555 D10 T cell receptor signaling pathway        920.0, 2533.0, 3113.0, 3115.0, 3117.0, 3122.0, 3123.0, 3635.0, 3937.0, 5293.0, 5699.0, 5788.0, 7454.0 
GO:0097242 BP 2.07e-07   5/294    14/28555 D02 amyloid-beta clearance                   718.0, 3684.0, 3689.0, 4481.0, 54209.0 
GO:0050776 BP 2.39e-07  18/294   140/28555 D04 regulation of immune response            718.0, 945.0, 2209.0, 2212.0, 2214.0, 3683.0, 3689.0, 3903.0, 6693.0, 7305.0, 10859.0, 10870.0, 10871.0, 11024.0, 11314.0, 54209.0, 126014.0, 146722.0 
GO:0051056 BP 2.57e-07  12/294   141/28555 D07 regulation of small GTPase mediated signal transduction 393.0, 397.0, 399.0, 7409.0, 9938.0, 23526.0, 51291.0, 55843.0, 89846.0, 117289.0, 221472.0, 257106.0 
GO:0006935 BP 2.58e-07  13/294   112/28555 D03 chemotaxis                               719.0, 1230.0, 1234.0, 1240.0, 1524.0, 1794.0, 3071.0, 3965.0, 5724.0, 6348.0, 6693.0, 58191.0, 112616.0 
GO:0032755 BP 2.64e-07  18/294    86/28555 D08 positive regulation of interleukin-6 production 199.0, 972.0, 1535.0, 3552.0, 3553.0, 3603.0, 3965.0, 5724.0, 6850.0, 7096.0, 7305.0, 10333.0, 11027.0, 29108.0, 51284.0, 51311.0, 64581.0, 388325.0 
GO:0070374 BP 2.65e-07  15/294   207/28555 D09 positive regulation of ERK1 and ERK2 cascade 409.0, 920.0, 972.0, 1230.0, 1436.0, 1880.0, 3123.0, 3965.0, 5788.0, 6348.0, 29108.0, 54209.0, 84868.0, 338557.0, 388325.0 
GO:0042110 BP 2.68e-07   7/294    43/28555 D05 T cell activation                        841.0, 920.0, 5293.0, 5294.0, 5788.0, 7454.0, 64581.0 
GO:0001774 BP 2.79e-07   9/294    27/28555 D06 microglial cell activation               199.0, 712.0, 3684.0, 3689.0, 7096.0, 10333.0, 51284.0, 51311.0, 54209.0 
GO:0019221 BP 2.88e-07  25/294   283/28555 D06 cytokine-mediated signaling pathway      240.0, 834.0, 920.0, 942.0, 1230.0, 1234.0, 1436.0, 1441.0, 3055.0, 3552.0, 3553.0, 3597.0, 3603.0, 3606.0, 3635.0, 3663.0, 3684.0, 3687.0, 3689.0, 5293.0, 5724.0, 5777.0, 6348.0, 7409.0, 10148.0 
GO:0032760 BP 2.92e-07  16/294    87/28555 D09 positive regulation of tumor necrosis factor production 1535.0, 3552.0, 3965.0, 5724.0, 5788.0, 6348.0, 6693.0, 6850.0, 7096.0, 7305.0, 11027.0, 23643.0, 29108.0, 54440.0, 64581.0, 84868.0 
GO:0051897 BP 2.99e-07  14/294   175/28555 D08 positive regulation of protein kinase B signaling 409.0, 942.0, 1524.0, 2876.0, 3059.0, 3606.0, 5293.0, 5294.0, 6348.0, 7046.0, 7409.0, 10855.0, 23533.0, 118788.0 
GO:0048010 BP 3.08e-07   8/294    64/28555 D08 vascular endothelial growth factor receptor signaling pathway 1535.0, 1536.0, 3071.0, 4688.0, 4689.0, 7409.0, 23191.0, 653361.0 
GO:0097190 BP 3.08e-07   8/294    64/28555 D05 apoptotic signaling pathway              581.0, 695.0, 834.0, 841.0, 3684.0, 7305.0, 11035.0, 23643.0 
GO:0032729 BP 3.48e-07  13/294    65/28555 D08 positive regulation of interferon-gamma production 3113.0, 3115.0, 3394.0, 3553.0, 3606.0, 3965.0, 10148.0, 29108.0, 51284.0, 51311.0, 54440.0, 64581.0, 84868.0 
GO:0002250 BP 3.59e-07  26/294   178/28555 D03 adaptive immune response                 695.0, 920.0, 942.0, 1520.0, 1880.0, 3108.0, 3109.0, 3111.0, 3113.0, 3115.0, 3117.0, 3122.0, 3903.0, 4067.0, 5293.0, 5294.0, 6850.0, 7462.0, 8832.0, 10859.0, 11006.0, 11024.0, 80380.0, 84868.0, 89790.0, 115650.0 
GO:0002224 BP 3.71e-07   9/294    45/28555 D06 toll-like receptor signaling pathway     1520.0, 7096.0, 7100.0, 10333.0, 10695.0, 23643.0, 51284.0, 51311.0, 81793.0 
GO:0045766 BP 3.92e-07  11/294   147/28555 D07 positive regulation of angiogenesis      718.0, 719.0, 1524.0, 1536.0, 2896.0, 3552.0, 3553.0, 3687.0, 3689.0, 5293.0, 126259.0 
GO:0014068 BP 3.92e-07  10/294    90/28555 D08 positive regulation of phosphatidylinositol 3-kinase signaling 3059.0, 3606.0, 4067.0, 5293.0, 5294.0, 5777.0, 10870.0, 23533.0, 118788.0, 653361.0 
GO:0006955 BP 4.11e-07  39/294   291/28555 D02 immune response                          714.0, 718.0, 920.0, 942.0, 1075.0, 1230.0, 1234.0, 1240.0, 1520.0, 1524.0, 1880.0, 2209.0, 2214.0, 2533.0, 3113.0, 3117.0, 3122.0, 3123.0, 3394.0, 3552.0, 3553.0, 3603.0, 3937.0, 4261.0, 5724.0, 6693.0, 7096.0, 7409.0, 7454.0, 7940.0, 8477.0, 10261.0, 10333.0, 51284.0, 51311.0, 80380.0, 81793.0, 126259.0, 375387.0 
GO:1901224 BP 4.97e-07   8/294    68/28555 D08 positive regulation of NIK/NF-kappaB signaling 942.0, 3553.0, 3606.0, 3965.0, 7805.0, 51284.0, 54209.0, 84868.0 
GO:0045087 BP 5.24e-07  49/294   471/28555 D06 innate immune response                   695.0, 712.0, 713.0, 714.0, 1436.0, 1524.0, 1535.0, 1536.0, 2207.0, 3055.0, 3663.0, 3684.0, 4064.0, 4067.0, 4688.0, 5293.0, 5294.0, 6039.0, 6503.0, 6850.0, 7096.0, 7100.0, 7305.0, 8832.0, 9450.0, 10333.0, 10475.0, 10695.0, 11027.0, 23547.0, 23643.0, 27350.0, 29108.0, 51284.0, 51296.0, 51311.0, 54209.0, 58484.0, 64581.0, 79626.0, 80231.0, 81793.0, 84868.0, 89790.0, 114548.0, 122618.0, 219972.0, 653361.0, 100049587.0 
GO:0032743 BP 5.46e-07   7/294    30/28555 D08 positive regulation of interleukin-2 production 920.0, 942.0, 3552.0, 3553.0, 5788.0, 54440.0, 64581.0 
GO:0007169 BP 5.74e-07  10/294   122/28555 D07 transmembrane receptor protein tyrosine kinase signaling pathway 920.0, 1436.0, 1796.0, 3055.0, 3937.0, 4067.0, 6503.0, 6850.0, 29760.0, 115727.0 
GO:0007186 BP 5.89e-07  32/294  1114/28555 D05 G protein-coupled receptor signaling pathway 113.0, 140.0, 154.0, 409.0, 695.0, 718.0, 719.0, 1230.0, 1234.0, 1240.0, 1524.0, 1880.0, 2769.0, 2857.0, 5294.0, 5724.0, 5777.0, 6001.0, 6348.0, 7409.0, 8477.0, 10161.0, 23533.0, 29933.0, 53829.0, 57121.0, 58191.0, 64407.0, 89846.0, 221188.0, 221472.0, 338557.0 
GO:0060333 BP 6.23e-07  12/294    70/28555 D07 interferon-gamma-mediated signaling pathway 2209.0, 3055.0, 3113.0, 3115.0, 3117.0, 3122.0, 3123.0, 3394.0, 3663.0, 4261.0, 5724.0, 10475.0 
GO:0030889 BP 6.25e-07   6/294    17/28555 D09 negative regulation of B cell proliferation 695.0, 3635.0, 4067.0, 4332.0, 7305.0, 11314.0 
GO:0006954 BP 6.57e-07  45/294   387/28555 D04 inflammatory response                    140.0, 199.0, 718.0, 719.0, 1230.0, 1234.0, 1240.0, 1436.0, 1535.0, 1536.0, 3055.0, 3552.0, 3553.0, 3606.0, 3663.0, 3683.0, 3689.0, 3965.0, 4064.0, 4261.0, 4973.0, 5293.0, 5294.0, 5724.0, 5742.0, 6348.0, 7096.0, 7100.0, 9450.0, 10333.0, 23643.0, 29108.0, 29760.0, 51284.0, 51311.0, 57413.0, 58484.0, 64581.0, 81793.0, 84868.0, 114548.0, 122618.0, 150372.0, 338557.0, 375387.0 
GO:0002755 BP 6.71e-07   7/294    31/28555 D07 MyD88-dependent toll-like receptor signaling pathway 695.0, 7096.0, 7100.0, 10333.0, 23643.0, 51311.0, 81793.0 
GO:0038096 BP 6.96e-07  10/294    71/28555 D10 Fc-gamma receptor signaling pathway involved in phagocytosis 2209.0, 2212.0, 2214.0, 3055.0, 3071.0, 4067.0, 6850.0, 7409.0, 7454.0, 23191.0 
GO:0032720 BP 6.96e-07   8/294    71/28555 D09 negative regulation of tumor necrosis factor production 409.0, 945.0, 3965.0, 5777.0, 10859.0, 23547.0, 54209.0, 84868.0 
GO:0043312 BP 7.41e-07  42/294   482/28555 D09 neutrophil degranulation                 240.0, 718.0, 719.0, 945.0, 963.0, 1075.0, 1520.0, 1522.0, 1535.0, 1536.0, 1794.0, 2207.0, 2212.0, 2896.0, 3071.0, 3683.0, 3684.0, 3687.0, 3689.0, 3903.0, 4033.0, 4332.0, 4973.0, 5265.0, 5724.0, 5777.0, 5788.0, 6282.0, 6518.0, 7305.0, 8673.0, 10855.0, 10875.0, 11314.0, 23191.0, 23526.0, 29108.0, 51411.0, 79895.0, 126014.0, 150372.0, 100049587.0 
GO:0098883 BP 7.46e-07   4/294     8/28555 D06 synapse pruning                          712.0, 713.0, 714.0, 1524.0 
GO:0031666 BP 7.46e-07   4/294     8/28555 D07 positive regulation of lipopolysaccharide-mediated signaling pathway 4064.0, 9450.0, 23643.0, 388325.0 
GO:0007166 BP 7.57e-07  19/294   227/28555 D05 cell surface receptor signaling pathway  154.0, 841.0, 920.0, 942.0, 1230.0, 1234.0, 1796.0, 2209.0, 2212.0, 2214.0, 3597.0, 5788.0, 6693.0, 10261.0, 11024.0, 23643.0, 80380.0, 221188.0, 284021.0 
GO:0006952 BP 7.76e-07   8/294    72/28555 D03 defense response                         1441.0, 1536.0, 6039.0, 7454.0, 8832.0, 11024.0, 11027.0, 114548.0 
GO:0071222 BP 8.05e-07  14/294   158/28555 D06 cellular response to lipopolysaccharide  834.0, 942.0, 1234.0, 1524.0, 3394.0, 3552.0, 3553.0, 4064.0, 10859.0, 23643.0, 29108.0, 80380.0, 84868.0, 114548.0 
GO:0051092 BP 8.57e-07  12/294   159/28555 D12 positive regulation of NF-kappaB transcription factor activity 695.0, 1524.0, 3553.0, 3606.0, 3689.0, 3965.0, 10333.0, 10475.0, 11035.0, 29108.0, 58484.0, 114548.0 
GO:0032930 BP 8.59e-07   5/294    18/28555 D08 positive regulation of superoxide anion generation 3684.0, 3689.0, 6850.0, 7305.0, 64581.0 
GO:0034142 BP 8.59e-07   6/294    18/28555 D07 toll-like receptor 4 signaling pathway   3684.0, 3689.0, 4067.0, 23643.0, 118788.0, 388325.0 
GO:0002479 BP 8.64e-07   8/294    73/28555 D06 antigen processing and presentation of exogenous peptide antigen via MHC class I, TAP-dependent 1535.0, 1536.0, 2209.0, 4688.0, 4689.0, 5699.0, 8673.0, 653361.0 
GO:0019886 BP 8.86e-07  11/294    99/28555 D05 antigen processing and presentation of exogenous peptide antigen via MHC class II 972.0, 1520.0, 2207.0, 3108.0, 3109.0, 3111.0, 3113.0, 3115.0, 3117.0, 3122.0, 3123.0 
GO:0043547 BP 9.50e-07  15/294   311/28555 D06 positive regulation of GTPase activity   393.0, 397.0, 1794.0, 3071.0, 6001.0, 6348.0, 7409.0, 23616.0, 55803.0, 55843.0, 64407.0, 64926.0, 81704.0, 117289.0, 257106.0 
GO:0042113 BP 9.92e-07   6/294    33/28555 D05 B cell activation                        695.0, 841.0, 942.0, 5293.0, 7462.0, 8935.0 
GO:0031295 BP 1.03e-06   7/294    52/28555 D09 T cell costimulation                     942.0, 4067.0, 5777.0, 7409.0, 80380.0, 115650.0, 126259.0 
GO:0030168 BP 1.05e-06  10/294   101/28555 D03 platelet activation                      409.0, 2207.0, 2769.0, 3937.0, 4067.0, 5294.0, 5777.0, 6850.0, 7409.0, 23533.0 
GO:0150064 BP 1.08e-06   3/294     3/28555 D04 vertebrate eye-specific patterning       712.0, 718.0, 3684.0 
GO:0050900 BP 1.11e-06  15/294   131/28555 D05 leukocyte migration                      972.0, 2207.0, 2995.0, 3635.0, 3683.0, 3684.0, 3687.0, 3689.0, 4067.0, 4973.0, 5777.0, 6404.0, 6693.0, 8832.0, 9056.0 
GO:0007165 BP 1.34e-06  40/294  1040/28555 D04 signal transduction                      140.0, 718.0, 834.0, 920.0, 945.0, 963.0, 1436.0, 1441.0, 1796.0, 2209.0, 2896.0, 3123.0, 3553.0, 3635.0, 3683.0, 4067.0, 5293.0, 6282.0, 6693.0, 7046.0, 7096.0, 7305.0, 8935.0, 9938.0, 10333.0, 10859.0, 11027.0, 11035.0, 27071.0, 27181.0, 27306.0, 29108.0, 54360.0, 54518.0, 55843.0, 57413.0, 112616.0, 114548.0, 117289.0, 150372.0 
GO:0006959 BP 1.94e-06   7/294    57/28555 D03 humoral immune response                  240.0, 1880.0, 5699.0, 6480.0, 10148.0, 29760.0, 54209.0 
GO:0032722 BP 2.01e-06   6/294    37/28555 D08 positive regulation of chemokine production 199.0, 972.0, 1436.0, 29108.0, 51284.0, 84868.0 
GO:0038095 BP 2.15e-06   9/294   110/28555 D08 Fc-epsilon receptor signaling pathway    695.0, 2207.0, 3937.0, 4067.0, 5699.0, 6850.0, 7409.0, 7462.0, 23547.0 
GO:0032733 BP 2.37e-06   6/294    38/28555 D08 positive regulation of interleukin-10 production 3965.0, 6850.0, 29108.0, 54209.0, 54440.0, 64581.0 
GO:0030031 BP 2.55e-06   5/294    22/28555 D05 cell projection assembly                 399.0, 822.0, 3071.0, 23191.0, 64098.0 
GO:0050731 BP 2.78e-06   8/294    85/28555 D10 positive regulation of peptidyl-tyrosine phosphorylation 409.0, 920.0, 972.0, 3059.0, 5788.0, 6850.0, 54209.0, 64581.0 
GO:0008360 BP 2.97e-06  10/294   146/28555 D06 regulation of cell shape                 399.0, 1436.0, 3055.0, 3689.0, 6348.0, 7940.0, 23191.0, 55843.0, 89846.0, 221472.0 
GO:0030890 BP 3.24e-06   6/294    40/28555 D09 positive regulation of B cell proliferation 972.0, 1880.0, 3071.0, 5788.0, 54440.0, 115650.0 
GO:0002282 BP 4.29e-06   3/294     4/28555 D07 microglial cell activation involved in immune response 2896.0, 7305.0, 54209.0 
GO:0043315 BP 4.29e-06   3/294     4/28555 D11 positive regulation of neutrophil degranulation 3684.0, 3689.0, 5724.0 
GO:0002774 BP 4.29e-06   3/294     4/28555 D08 Fc receptor mediated inhibitory signaling pathway 4067.0, 10859.0, 11006.0 
GO:0002291 BP 4.29e-06   3/294     4/28555 D07 T cell activation via T cell receptor contact with antigen bound to MHC molecule on antigen presenting cell 3683.0, 10875.0, 54518.0 
GO:0031623 BP 4.35e-06   6/294    42/28555 D07 receptor internalization                 409.0, 2207.0, 3689.0, 6850.0, 10859.0, 11006.0 
GO:0045454 BP 5.01e-06   6/294    43/28555 D05 cell redox homeostasis                   1535.0, 1536.0, 2876.0, 4688.0, 4689.0, 653361.0 
GO:0071639 BP 5.11e-06   4/294    12/28555 D09 positive regulation of monocyte chemotactic protein-1 production 3553.0, 3965.0, 6850.0, 64581.0 
GO:0007229 BP 5.48e-06   8/294    93/28555 D06 integrin-mediated signaling pathway      2533.0, 3055.0, 3683.0, 3684.0, 3687.0, 3689.0, 6850.0, 7409.0 
GO:0042742 BP 6.20e-06   9/294   125/28555 D06 defense response to bacterium            2207.0, 3394.0, 6693.0, 6850.0, 7100.0, 10333.0, 54209.0, 58484.0, 219972.0 
GO:0010628 BP 6.98e-06  16/294   413/28555 D06 positive regulation of gene expression   409.0, 972.0, 3552.0, 3553.0, 3687.0, 3965.0, 5293.0, 6348.0, 7046.0, 7305.0, 10333.0, 10859.0, 29760.0, 54209.0, 64581.0, 338773.0 
GO:0045579 BP 7.32e-06   4/294    13/28555 D09 positive regulation of B cell differentiation 695.0, 3071.0, 3635.0, 6850.0 
GO:0050766 BP 7.50e-06   6/294    46/28555 D07 positive regulation of phagocytosis      1535.0, 1794.0, 2207.0, 3553.0, 29108.0, 64581.0 
GO:0030335 BP 8.49e-06  12/294   241/28555 D07 positive regulation of cell migration    199.0, 1230.0, 1436.0, 2896.0, 3553.0, 3687.0, 4067.0, 5293.0, 6348.0, 7046.0, 58191.0, 64581.0 
GO:0010575 BP 9.05e-06   5/294    28/28555 D08 positive regulation of vascular endothelial growth factor production 718.0, 719.0, 3552.0, 3553.0, 10855.0 
GO:0032703 BP 9.05e-06   5/294    28/28555 D08 negative regulation of interleukin-2 production 5788.0, 7805.0, 11006.0, 11326.0, 84868.0 
GO:0097028 BP 1.02e-05   4/294    14/28555 D06 dendritic cell differentiation           3394.0, 4067.0, 10859.0, 54209.0 
GO:0016064 BP 1.02e-05   4/294    14/28555 D06 immunoglobulin mediated immune response  972.0, 2207.0, 3635.0, 51311.0 
GO:0033004 BP 1.06e-05   3/294     5/28555 D07 negative regulation of mast cell activation 8832.0, 146722.0, 284021.0 
GO:1900426 BP 1.06e-05   3/294     5/28555 D07 positive regulation of defense response to bacterium 1535.0, 2896.0, 84868.0 
GO:0007159 BP 1.08e-05   5/294    29/28555 D04 leukocyte cell-cell adhesion             3683.0, 3689.0, 4973.0, 5788.0, 6850.0 
GO:0030316 BP 1.08e-05   5/294    29/28555 D06 osteoclast differentiation               1436.0, 1880.0, 7305.0, 54209.0, 126014.0 
GO:0007155 BP 1.37e-05  17/294   486/28555 D02 cell adhesion                            920.0, 945.0, 1230.0, 1441.0, 1524.0, 3055.0, 3683.0, 3684.0, 3687.0, 3689.0, 4814.0, 6404.0, 7045.0, 11314.0, 27181.0, 89790.0, 100049587.0 
GO:2000406 BP 1.37e-05   4/294    15/28555 D11 positive regulation of T cell migration  199.0, 6693.0, 29108.0, 81704.0 
GO:0030217 BP 1.79e-05   5/294    32/28555 D07 T cell differentiation                   399.0, 920.0, 5293.0, 5788.0, 7409.0 
GO:0043303 BP 1.82e-05   4/294    16/28555 D09 mast cell degranulation                  5293.0, 5294.0, 7462.0, 284021.0 
GO:0042554 BP 1.82e-05   4/294    16/28555 D05 superoxide anion generation              1535.0, 1536.0, 4688.0, 653361.0 
GO:0034162 BP 1.82e-05   4/294    16/28555 D07 toll-like receptor 9 signaling pathway   51284.0, 51311.0, 84868.0, 118788.0 
GO:0050850 BP 1.82e-05   4/294    16/28555 D08 positive regulation of calcium-mediated signaling 920.0, 6348.0, 6850.0, 54209.0 
GO:0043305 BP 2.11e-05   3/294     6/28555 D11 negative regulation of mast cell degranulation 3965.0, 8832.0, 11314.0 
GO:0002407 BP 2.36e-05   4/294    17/28555 D08 dendritic cell chemotaxis                1230.0, 1234.0, 1880.0, 5294.0 
GO:0050727 BP 2.84e-05   7/294    85/28555 D06 regulation of inflammatory response      240.0, 834.0, 2896.0, 3055.0, 4067.0, 29108.0, 118788.0 
GO:0032695 BP 3.01e-05   4/294    18/28555 D08 negative regulation of interleukin-12 production 409.0, 1240.0, 10859.0, 51311.0 
GO:0032088 BP 3.30e-05   7/294    87/28555 D12 negative regulation of NF-kappaB transcription factor activity 140.0, 409.0, 1240.0, 29108.0, 57413.0, 84868.0, 114548.0 
GO:0050729 BP 3.56e-05   7/294    88/28555 D07 positive regulation of inflammatory response 3553.0, 3603.0, 3606.0, 6348.0, 51284.0, 63940.0, 81793.0 
GO:0045588 BP 3.67e-05   3/294     7/28555 D10 positive regulation of gamma-delta T cell differentiation 3071.0, 5788.0, 6850.0 
GO:1904141 BP 3.67e-05   3/294     7/28555 D10 positive regulation of microglial cell migration 1524.0, 6348.0, 54209.0 
GO:0045630 BP 3.67e-05   3/294     7/28555 D13 positive regulation of T-helper 2 cell differentiation 942.0, 3606.0, 114548.0 
GO:1901216 BP 4.25e-05   5/294    38/28555 D06 positive regulation of neuron death      712.0, 841.0, 3684.0, 3689.0, 7305.0 
GO:0071346 BP 4.42e-05   7/294    91/28555 D06 cellular response to interferon-gamma    199.0, 834.0, 3113.0, 3394.0, 3965.0, 6348.0, 7454.0 
GO:0051607 BP 4.83e-05  10/294   201/28555 D07 defense response to virus                3663.0, 5788.0, 6039.0, 8673.0, 10859.0, 11035.0, 27350.0, 29108.0, 51284.0, 51311.0 
GO:0071407 BP 4.83e-05   5/294    39/28555 D05 cellular response to organic cyclic compound 841.0, 3553.0, 3606.0, 6348.0, 53829.0 
GO:0032715 BP 6.12e-05   6/294    66/28555 D08 negative regulation of interleukin-6 production 409.0, 3071.0, 3635.0, 5777.0, 11006.0, 84868.0 
GO:0034599 BP 6.23e-05   7/294    96/28555 D05 cellular response to oxidative stress    199.0, 1535.0, 1536.0, 2876.0, 4688.0, 4689.0, 653361.0 
GO:0006898 BP 6.65e-05   7/294    97/28555 D06 receptor-mediated endocytosis            154.0, 2209.0, 3684.0, 3689.0, 4481.0, 58191.0, 283420.0 
GO:0001782 BP 6.96e-05   4/294    22/28555 D07 B cell homeostasis                       581.0, 3071.0, 4067.0, 202309.0 
GO:0019882 BP 8.35e-05   4/294    23/28555 D02 antigen processing and presentation      972.0, 1520.0, 10981.0, 57705.0 
GO:0030101 BP 8.35e-05   4/294    23/28555 D05 natural killer cell activation           841.0, 3606.0, 3689.0, 5293.0 
GO:0032693 BP 8.35e-05   4/294    23/28555 D08 negative regulation of interleukin-10 production 7305.0, 10859.0, 11006.0, 80380.0 
GO:0032609 BP 8.67e-05   3/294     9/28555 D06 interferon-gamma production              3606.0, 6693.0, 10859.0 
GO:0046641 BP 8.67e-05   3/294     9/28555 D10 positive regulation of alpha-beta T cell proliferation 5788.0, 6850.0, 10148.0 
GO:0060907 BP 8.67e-05   3/294     9/28555 D10 positive regulation of macrophage cytokine production 972.0, 7805.0, 10859.0 
GO:0050764 BP 8.67e-05   3/294     9/28555 D06 regulation of phagocytosis               3055.0, 5788.0, 6850.0 
GO:0042088 BP 8.67e-05   3/294     9/28555 D05 T-helper 1 type immune response          3123.0, 3606.0, 10148.0 
GO:0002491 BP 1.06e-04   2/294     2/28555 D05 antigen processing and presentation of endogenous peptide antigen via MHC class II 3122.0, 3123.0 
GO:0001660 BP 1.06e-04   2/294     2/28555 D07 fever generation                         3552.0, 3553.0 
GO:0110090 BP 1.06e-04   2/294     2/28555 D09 positive regulation of hippocampal neuron apoptotic process 3684.0, 7305.0 
GO:0002032 BP 1.06e-04   2/294     2/28555 D09 desensitization of G protein-coupled receptor signaling pathway by arrestin 154.0, 409.0 
GO:0034125 BP 1.06e-04   2/294     2/28555 D09 negative regulation of MyD88-dependent toll-like receptor signaling pathway 11314.0, 146722.0 
GO:0150102 BP 1.06e-04   2/294     2/28555 D06 negative regulation of monocyte activation 945.0, 11006.0 
GO:1904093 BP 1.06e-04   2/294     2/28555 D07 negative regulation of autophagic cell death 7805.0, 54209.0 
GO:0061515 BP 1.06e-04   2/294     2/28555 D04 myeloid cell development                 2124.0, 8761.0 
GO:0002588 BP 1.06e-04   2/294     2/28555 D07 positive regulation of antigen processing and presentation of peptide antigen via MHC class II 29108.0, 54209.0 
GO:0035747 BP 1.06e-04   2/294     2/28555 D09 natural killer cell chemotaxis           5293.0, 5294.0 
GO:0045963 BP 1.06e-04   2/294     2/28555 D08 negative regulation of dopamine metabolic process 3684.0, 3689.0 
GO:0071260 BP 1.17e-04   6/294    74/28555 D05 cellular response to mechanical stimulus 834.0, 841.0, 3553.0, 7100.0, 51284.0, 51311.0 
GO:0030218 BP 1.20e-04   5/294    47/28555 D05 erythrocyte differentiation              3059.0, 4067.0, 6688.0, 6886.0, 10320.0 
GO:0070723 BP 1.23e-04   3/294    10/28555 D06 response to cholesterol                  1234.0, 6348.0, 7046.0 
GO:0002377 BP 1.23e-04   3/294    10/28555 D06 immunoglobulin production                942.0, 5788.0, 126259.0 
GO:1903980 BP 1.23e-04   3/294    10/28555 D09 positive regulation of microglial cell activation 1075.0, 6348.0, 54209.0 
GO:0001775 BP 1.23e-04   3/294    10/28555 D02 cell activation                          6348.0, 7096.0, 10333.0 
GO:0001934 BP 1.31e-04   9/294   184/28555 D09 positive regulation of protein phosphorylation 718.0, 920.0, 972.0, 1436.0, 3123.0, 3553.0, 4067.0, 54209.0, 338773.0 
GO:0030449 BP 1.33e-04   5/294    48/28555 D06 regulation of complement activation      712.0, 713.0, 714.0, 718.0, 719.0 
GO:0007267 BP 1.37e-04  10/294   228/28555 D03 cell-cell signaling                      712.0, 945.0, 1230.0, 1234.0, 1524.0, 3553.0, 3606.0, 3689.0, 6348.0, 79690.0 
GO:0010332 BP 1.38e-04   4/294    26/28555 D05 response to gamma radiation              581.0, 675.0, 2876.0, 5788.0 
GO:0035556 BP 1.42e-04  13/294   372/28555 D05 intracellular signal transduction        695.0, 3059.0, 3635.0, 3937.0, 4067.0, 5777.0, 7046.0, 7305.0, 7462.0, 23526.0, 29760.0, 51291.0, 150372.0 
GO:0019722 BP 1.45e-04   6/294    77/28555 D07 calcium-mediated signaling               695.0, 1230.0, 1234.0, 1524.0, 6348.0, 7462.0 
GO:0051928 BP 1.60e-04   4/294    27/28555 D08 positive regulation of calcium ion transport 409.0, 1230.0, 6348.0, 11027.0 
GO:0045657 BP 1.68e-04   3/294    11/28555 D09 positive regulation of monocyte differentiation 920.0, 972.0, 3123.0 
GO:0034138 BP 1.68e-04   3/294    11/28555 D07 toll-like receptor 3 signaling pathway   841.0, 84868.0, 388325.0 
GO:0045060 BP 1.68e-04   3/294    11/28555 D04 negative thymic T cell selection         972.0, 1794.0, 5788.0 
GO:0019371 BP 1.68e-04   3/294    11/28555 D10 cyclooxygenase pathway                   5742.0, 6916.0, 27306.0 
GO:0045059 BP 1.68e-04   3/294    11/28555 D04 positive thymic T cell selection         972.0, 1794.0, 5788.0 
GO:0019370 BP 1.68e-04   3/294    11/28555 D08 leukotriene biosynthetic process         240.0, 241.0, 6850.0 
GO:0006956 BP 1.86e-04   4/294    28/28555 D07 complement activation                    712.0, 713.0, 714.0, 718.0 
GO:0043280 BP 1.96e-04   5/294    52/28555 D12 positive regulation of cysteine-type endopeptidase activity involved in apoptotic process 834.0, 6850.0, 29108.0, 64581.0, 114548.0 
GO:0030097 BP 1.96e-04   5/294    52/28555 D05 hemopoiesis                              675.0, 860.0, 1436.0, 6404.0, 6886.0 
GO:0002244 BP 1.96e-04   5/294    52/28555 D04 hematopoietic progenitor cell differentiation 1436.0, 5777.0, 5788.0, 54502.0, 122618.0 
GO:0070372 BP 2.13e-04   4/294    29/28555 D08 regulation of ERK1 and ERK2 cascade      3553.0, 4067.0, 5777.0, 6850.0 
GO:0051603 BP 2.13e-04   4/294    29/28555 D06 proteolysis involved in cellular protein catabolic process 841.0, 1075.0, 1520.0, 1522.0 
GO:0060100 BP 2.22e-04   3/294    12/28555 D08 positive regulation of phagocytosis, engulfment 718.0, 3071.0, 54209.0 
GO:0045953 BP 2.22e-04   3/294    12/28555 D09 negative regulation of natural killer cell mediated cytotoxicity 409.0, 3965.0, 10859.0 
GO:0035666 BP 2.44e-04   4/294    30/28555 D08 TRIF-dependent toll-like receptor signaling pathway 841.0, 10333.0, 23643.0, 146722.0 
GO:0032725 BP 2.86e-04   3/294    13/28555 D08 positive regulation of granulocyte macrophage colony-stimulating factor production 3553.0, 3606.0, 6850.0 
GO:0002523 BP 2.86e-04   3/294    13/28555 D06 leukocyte migration involved in inflammatory response 240.0, 3689.0, 114548.0 
GO:1903615 BP 3.15e-04   2/294     3/28555 D11 positive regulation of protein tyrosine phosphatase activity 945.0, 5788.0 
GO:1904151 BP 3.15e-04   2/294     3/28555 D08 positive regulation of microglial cell mediated cytotoxicity 3684.0, 7305.0 
GO:0002553 BP 3.15e-04   2/294     3/28555 D10 histamine secretion by mast cell         695.0, 4067.0 
GO:0032831 BP 3.15e-04   2/294     3/28555 D12 positive regulation of CD4-positive, CD25-positive, alpha-beta regulatory T cell differentiation 3122.0, 3123.0 
GO:0002679 BP 3.15e-04   2/294     3/28555 D03 respiratory burst involved in defense response 5293.0, 5294.0 
GO:0045058 BP 3.15e-04   2/294     3/28555 D02 T cell selection                         920.0, 972.0 
GO:0002469 BP 3.15e-04   2/294     3/28555 D04 myeloid dendritic cell antigen processing and presentation 3122.0, 3123.0 
GO:0002381 BP 3.15e-04   2/294     3/28555 D07 immunoglobulin production involved in immunoglobulin-mediated immune response 3123.0, 202309.0 
GO:1905114 BP 3.15e-04   2/294     3/28555 D06 cell surface receptor signaling pathway involved in cell-cell signaling 718.0, 3684.0 
GO:2001189 BP 3.15e-04   2/294     3/28555 D09 negative regulation of T cell activation via T cell receptor contact with antigen bound to MHC molecule on antigen presenting cell 10859.0, 84868.0 
GO:0002732 BP 3.15e-04   2/294     3/28555 D09 positive regulation of dendritic cell cytokine production 64581.0, 388325.0 
GO:2000363 BP 3.15e-04   2/294     3/28555 D06 positive regulation of prostaglandin-E synthase activity 3684.0, 3689.0 
GO:2001190 BP 3.15e-04   2/294     3/28555 D09 positive regulation of T cell activation via T cell receptor contact with antigen bound to MHC molecule on antigen presenting cell 3109.0, 3965.0 
GO:0002519 BP 3.15e-04   2/294     3/28555 D03 natural killer cell tolerance induction  3965.0, 84868.0 
GO:0002277 BP 3.15e-04   2/294     3/28555 D06 myeloid dendritic cell activation involved in immune response 1794.0, 29108.0 
GO:0002431 BP 3.15e-04   2/294     3/28555 D09 Fc receptor mediated stimulatory signaling pathway 2207.0, 4067.0 
GO:0045622 BP 3.15e-04   2/294     3/28555 D11 regulation of T-helper cell differentiation 3122.0, 3123.0 
GO:0051482 BP 3.56e-04   4/294    33/28555 D12 positive regulation of cytosolic calcium ion concentration involved in phospholipase C-activating G protein-coupled signaling pathway 719.0, 2769.0, 8477.0, 10161.0 
GO:0035589 BP 3.62e-04   3/294    14/28555 D07 G protein-coupled purinergic nucleotide receptor signaling pathway 2857.0, 5724.0, 53829.0 
GO:0010447 BP 3.62e-04   3/294    14/28555 D04 response to acidic pH                    1520.0, 5176.0, 8477.0 
GO:0006909 BP 3.84e-04   5/294    60/28555 D05 phagocytosis                             3394.0, 3683.0, 4688.0, 4689.0, 122618.0 
GO:0006958 BP 4.00e-04   4/294    34/28555 D08 complement activation, classical pathway 712.0, 713.0, 714.0, 718.0 
GO:0002376 BP 4.00e-04   4/294    34/28555 D01 immune system process                    3394.0, 3663.0, 10871.0, 146722.0 
GO:0038083 BP 4.48e-04   4/294    35/28555 D10 peptidyl-tyrosine autophosphorylation    3055.0, 4067.0, 6503.0, 6850.0 
GO:0097202 BP 4.48e-04   3/294    15/28555 D12 activation of cysteine-type endopeptidase activity 841.0, 29108.0, 58484.0 
GO:0033630 BP 4.48e-04   3/294    15/28555 D06 positive regulation of cell adhesion mediated by integrin 3071.0, 5777.0, 6850.0 
GO:0046007 BP 4.48e-04   3/294    15/28555 D10 negative regulation of activated T cell proliferation 3965.0, 11006.0, 80380.0 
GO:0120162 BP 5.11e-04   6/294    97/28555 D05 positive regulation of cold-induced thermogenesis 154.0, 1240.0, 2778.0, 3606.0, 6850.0, 338557.0 
GO:0007249 BP 5.19e-04   5/294    64/28555 D06 I-kappaB kinase/NF-kappaB signaling      695.0, 11035.0, 23643.0, 51284.0, 51311.0 
GO:0071361 BP 5.48e-04   3/294    16/28555 D06 cellular response to ethanol             113.0, 1536.0, 6688.0 
GO:0001516 BP 5.48e-04   3/294    16/28555 D11 prostaglandin biosynthetic process       972.0, 5742.0, 6916.0 
GO:0035855 BP 5.48e-04   3/294    16/28555 D05 megakaryocyte development                2313.0, 5777.0, 6886.0 
GO:0019372 BP 5.48e-04   3/294    16/28555 D08 lipoxygenase pathway                     240.0, 241.0, 2876.0 
GO:0045429 BP 6.17e-04   4/294    38/28555 D08 positive regulation of nitric oxide biosynthetic process 3553.0, 3689.0, 10333.0, 64581.0 
GO:0038145 BP 6.25e-04   2/294     4/28555 D07 macrophage colony-stimulating factor signaling pathway 1436.0, 1796.0 
GO:0033092 BP 6.25e-04   2/294     4/28555 D11 positive regulation of immature T cell proliferation in thymus 3552.0, 3553.0 
GO:0038156 BP 6.25e-04   2/294     4/28555 D07 interleukin-3-mediated signaling pathway 2207.0, 6850.0 
GO:0097296 BP 6.25e-04   2/294     4/28555 D14 activation of cysteine-type endopeptidase activity involved in apoptotic signaling pathway 581.0, 841.0 
GO:2000516 BP 6.25e-04   2/294     4/28555 D10 positive regulation of CD4-positive, alpha-beta T cell activation 3122.0, 3123.0 
GO:0032497 BP 6.25e-04   2/294     4/28555 D06 detection of lipopolysaccharide          23643.0, 54209.0 
GO:0002366 BP 6.25e-04   2/294     4/28555 D04 leukocyte activation involved in immune response 6850.0, 64581.0 
GO:0051142 BP 6.25e-04   2/294     4/28555 D11 positive regulation of NK T cell proliferation 3606.0, 64926.0 
GO:1902564 BP 6.25e-04   2/294     4/28555 D07 negative regulation of neutrophil activation 2896.0, 11314.0 
GO:2000670 BP 6.25e-04   2/294     4/28555 D09 positive regulation of dendritic cell apoptotic process 3965.0, 4067.0 
GO:0038123 BP 6.25e-04   2/294     4/28555 D07 toll-like receptor TLR1:TLR2 signaling pathway 7096.0, 388325.0 
GO:0002902 BP 6.25e-04   2/294     4/28555 D09 regulation of B cell apoptotic process   695.0, 4067.0 
GO:0043123 BP 6.26e-04   8/294   182/28555 D08 positive regulation of I-kappaB kinase/NF-kappaB signaling 834.0, 841.0, 920.0, 972.0, 3123.0, 3965.0, 10333.0, 10475.0 
GO:0050870 BP 6.60e-04   3/294    17/28555 D08 positive regulation of T cell activation 3113.0, 3115.0, 29108.0 
GO:0010759 BP 6.60e-04   3/294    17/28555 D10 positive regulation of macrophage chemotaxis 719.0, 1240.0, 1436.0 
GO:0007190 BP 6.82e-04   4/294    39/28555 D04 activation of adenylate cyclase activity 113.0, 140.0, 154.0, 57413.0 
GO:0043087 BP 7.34e-04   5/294    69/28555 D05 regulation of GTPase activity            7409.0, 29108.0, 55843.0, 89846.0, 221472.0 
GO:0043407 BP 7.51e-04   4/294    40/28555 D12 negative regulation of MAP kinase activity 3553.0, 4067.0, 5777.0, 11314.0 
GO:0060326 BP 7.84e-04   5/294    70/28555 D05 cell chemotaxis                          409.0, 1230.0, 1234.0, 1524.0, 51411.0 
GO:0070098 BP 7.84e-04   5/294    70/28555 D07 chemokine-mediated signaling pathway     1230.0, 1234.0, 1240.0, 1524.0, 6348.0 
GO:0070269 BP 7.86e-04   3/294    18/28555 D04 pyroptosis                               834.0, 841.0, 58484.0 
GO:0007204 BP 8.53e-04   7/294   147/28555 D11 positive regulation of cytosolic calcium ion concentration 719.0, 1230.0, 1234.0, 1240.0, 1524.0, 5294.0, 338557.0 
GO:0043020 CC 8.35e-08   5/294    12/28555 D04 NADPH oxidase complex                    1535.0, 1536.0, 4688.0, 4689.0, 653361.0 
GO:0001772 CC 1.90e-07   7/294    41/28555 D02 immunological synapse                    399.0, 951.0, 963.0, 3122.0, 3123.0, 84868.0, 388325.0 
GO:0009897 CC 3.01e-07  23/294   284/28555 D03 external side of plasma membrane         920.0, 942.0, 945.0, 972.0, 1230.0, 1234.0, 1441.0, 1524.0, 2207.0, 2214.0, 3123.0, 3597.0, 3684.0, 3689.0, 3762.0, 4481.0, 5788.0, 6693.0, 10148.0, 10859.0, 51311.0, 80380.0, 115650.0 
GO:0071556 CC 3.52e-07   6/294    28/28555 D06 integral component of lumenal side of endoplasmic reticulum membrane 972.0, 3113.0, 3115.0, 3117.0, 3122.0, 3123.0 
GO:0035579 CC 4.31e-07  13/294    91/28555 D07 specific granule membrane                719.0, 945.0, 963.0, 1535.0, 1536.0, 3683.0, 3684.0, 3689.0, 3903.0, 4973.0, 6518.0, 8673.0, 79895.0 
GO:0042613 CC 4.45e-07   9/294    16/28555 D05 MHC class II protein complex             972.0, 3108.0, 3109.0, 3111.0, 3113.0, 3115.0, 3117.0, 3122.0, 3123.0 
GO:0001726 CC 5.69e-07   9/294    94/28555 D04 ruffle                                   199.0, 822.0, 3936.0, 6282.0, 23191.0, 64092.0, 89846.0, 221472.0, 388325.0 
GO:0009986 CC 6.09e-07  30/294   572/28555 D02 cell surface                             718.0, 942.0, 963.0, 972.0, 1234.0, 1436.0, 1524.0, 2207.0, 3108.0, 3113.0, 3115.0, 3122.0, 3123.0, 3683.0, 3684.0, 3687.0, 3689.0, 5788.0, 6693.0, 7046.0, 7305.0, 9388.0, 10870.0, 11006.0, 64581.0, 83483.0, 84868.0, 283420.0, 375387.0, 388512.0 
GO:0044853 CC 8.19e-07   6/294    32/28555 D05 plasma membrane raft                     3684.0, 3689.0, 3937.0, 6404.0, 51338.0, 54209.0 
GO:0030669 CC 8.19e-07   7/294    32/28555 D08 clathrin-coated endocytic vesicle membrane 972.0, 2209.0, 3113.0, 3115.0, 3117.0, 3122.0, 3123.0 
GO:0070821 CC 8.64e-07  15/294    73/28555 D07 tertiary granule membrane                945.0, 963.0, 1535.0, 1536.0, 2207.0, 3684.0, 3687.0, 3689.0, 3903.0, 4973.0, 5724.0, 8673.0, 11314.0, 79895.0, 100049587.0 
GO:0045121 CC 9.22e-07  14/294   231/28555 D04 membrane raft                            695.0, 841.0, 920.0, 3635.0, 4067.0, 4973.0, 5788.0, 7046.0, 7096.0, 7462.0, 10008.0, 10333.0, 10855.0, 150372.0 
GO:0005765 CC 1.21e-06  17/294   317/28555 D07 lysosomal membrane                       972.0, 2896.0, 3108.0, 3109.0, 3111.0, 3113.0, 3115.0, 3117.0, 3122.0, 3123.0, 7805.0, 8673.0, 10855.0, 51296.0, 53346.0, 80342.0, 338557.0 
GO:0016020 CC 1.51e-06  58/294  2115/28555 D02 membrane                                 154.0, 241.0, 397.0, 581.0, 951.0, 972.0, 1075.0, 1535.0, 1794.0, 2778.0, 2896.0, 2995.0, 3071.0, 3108.0, 3115.0, 3117.0, 3123.0, 3683.0, 3687.0, 3689.0, 4033.0, 4688.0, 4689.0, 4973.0, 5216.0, 5293.0, 5294.0, 5724.0, 5777.0, 5788.0, 6404.0, 6510.0, 6693.0, 7096.0, 8673.0, 10184.0, 10257.0, 10981.0, 11314.0, 23526.0, 23533.0, 26986.0, 29760.0, 50619.0, 51225.0, 55843.0, 57413.0, 58191.0, 64926.0, 79690.0, 81704.0, 81793.0, 112616.0, 115727.0, 118788.0, 150771.0, 388325.0, 653361.0 
GO:0005887 CC 1.54e-06  58/294  1395/28555 D04 integral component of plasma membrane    113.0, 140.0, 154.0, 719.0, 920.0, 945.0, 951.0, 963.0, 1230.0, 1234.0, 1240.0, 1436.0, 1441.0, 1524.0, 1536.0, 1880.0, 2124.0, 2207.0, 2209.0, 2212.0, 2214.0, 2857.0, 2995.0, 3071.0, 3113.0, 3117.0, 3122.0, 3123.0, 4033.0, 4481.0, 4973.0, 5724.0, 5788.0, 6404.0, 6510.0, 6518.0, 6693.0, 7096.0, 7100.0, 7305.0, 7805.0, 8477.0, 8832.0, 9056.0, 10161.0, 10261.0, 10333.0, 10871.0, 11027.0, 11309.0, 23547.0, 54209.0, 56659.0, 57413.0, 81793.0, 221188.0, 284021.0, 338557.0 
GO:0016021 CC 2.04e-06  80/294  3580/28555 D03 integral component of membrane           113.0, 241.0, 942.0, 972.0, 1240.0, 3108.0, 3109.0, 3111.0, 3903.0, 4033.0, 4064.0, 4481.0, 4814.0, 5724.0, 5788.0, 6404.0, 6480.0, 6510.0, 6916.0, 7305.0, 7462.0, 7940.0, 8673.0, 10184.0, 10257.0, 10859.0, 10863.0, 10870.0, 11024.0, 11314.0, 11326.0, 27181.0, 29933.0, 51284.0, 51296.0, 51311.0, 51338.0, 53346.0, 53829.0, 54209.0, 54947.0, 57121.0, 58191.0, 58475.0, 64231.0, 64581.0, 79651.0, 79690.0, 79895.0, 80008.0, 80342.0, 80380.0, 83483.0, 84002.0, 84868.0, 84898.0, 89790.0, 112616.0, 115650.0, 122618.0, 126014.0, 126259.0, 126364.0, 146722.0, 150372.0, 150771.0, 201305.0, 202309.0, 203328.0, 219972.0, 221188.0, 255809.0, 283420.0, 283897.0, 284759.0, 338773.0, 375387.0, 388325.0, 388512.0, 100049587.0 
GO:0070062 CC 2.23e-06  48/294  2170/28555 D06 extracellular exosome                    397.0, 581.0, 718.0, 822.0, 942.0, 951.0, 963.0, 972.0, 1075.0, 1522.0, 1794.0, 2214.0, 2778.0, 2896.0, 3071.0, 3122.0, 3123.0, 3683.0, 3684.0, 3689.0, 3936.0, 4067.0, 4332.0, 4668.0, 5176.0, 5216.0, 5265.0, 5742.0, 5777.0, 5788.0, 6282.0, 6510.0, 6518.0, 6693.0, 7045.0, 7454.0, 7462.0, 8673.0, 10875.0, 11006.0, 11314.0, 23191.0, 26986.0, 64926.0, 79690.0, 83483.0, 126014.0, 219855.0 
GO:0005576 CC 2.44e-06  47/294  1793/28555 D02 extracellular region                     240.0, 712.0, 713.0, 714.0, 718.0, 834.0, 1075.0, 1296.0, 1441.0, 1520.0, 1522.0, 1794.0, 2896.0, 3552.0, 3553.0, 3603.0, 3606.0, 3990.0, 4332.0, 4973.0, 5176.0, 5265.0, 5777.0, 6039.0, 6282.0, 6348.0, 6480.0, 7045.0, 9388.0, 10148.0, 10855.0, 10859.0, 10863.0, 10875.0, 11027.0, 23191.0, 23526.0, 29108.0, 51411.0, 54209.0, 58191.0, 80380.0, 89790.0, 114548.0, 126014.0, 219972.0, 375387.0 
GO:0005886 CC 3.27e-06 143/294  4459/28555 D03 plasma membrane                          113.0, 140.0, 154.0, 399.0, 409.0, 695.0, 718.0, 719.0, 834.0, 920.0, 942.0, 945.0, 963.0, 972.0, 1230.0, 1234.0, 1240.0, 1436.0, 1441.0, 1522.0, 1524.0, 1535.0, 1536.0, 1880.0, 2207.0, 2209.0, 2212.0, 2214.0, 2533.0, 2769.0, 2896.0, 2995.0, 3055.0, 3059.0, 3071.0, 3111.0, 3113.0, 3115.0, 3117.0, 3122.0, 3123.0, 3597.0, 3603.0, 3635.0, 3683.0, 3684.0, 3687.0, 3689.0, 3762.0, 3903.0, 3936.0, 4033.0, 4064.0, 4067.0, 4481.0, 4542.0, 4973.0, 5293.0, 5294.0, 5724.0, 5788.0, 6001.0, 6404.0, 6510.0, 6518.0, 6693.0, 6850.0, 7045.0, 7046.0, 7096.0, 7100.0, 7305.0, 7409.0, 7454.0, 7462.0, 8477.0, 8673.0, 8832.0, 8935.0, 9056.0, 10008.0, 10148.0, 10161.0, 10184.0, 10257.0, 10333.0, 10859.0, 10863.0, 10870.0, 10871.0, 11006.0, 11024.0, 11309.0, 11314.0, 23533.0, 23643.0, 27071.0, 27128.0, 27181.0, 29760.0, 29933.0, 50619.0, 51284.0, 51291.0, 51311.0, 51338.0, 51411.0, 53829.0, 54209.0, 54518.0, 54947.0, 55803.0, 56659.0, 57121.0, 57413.0, 58191.0, 63940.0, 64098.0, 64407.0, 64581.0, 79651.0, 79895.0, 80342.0, 80380.0, 81793.0, 89790.0, 115650.0, 115727.0, 115761.0, 118788.0, 124460.0, 126014.0, 126259.0, 146722.0, 150372.0, 202309.0, 203328.0, 284759.0, 338557.0, 338773.0, 375387.0, 653361.0, 100049587.0 
GO:0030658 CC 3.76e-06   6/294    41/28555 D06 transport vesicle membrane               972.0, 3113.0, 3115.0, 3117.0, 3122.0, 3123.0 
GO:0005829 CC 4.27e-06  86/294  5207/28555 D02 cytosol                                  141.0, 199.0, 240.0, 393.0, 397.0, 399.0, 409.0, 581.0, 675.0, 695.0, 834.0, 841.0, 860.0, 1794.0, 1796.0, 2313.0, 2533.0, 2778.0, 2876.0, 3055.0, 3059.0, 3071.0, 3394.0, 3552.0, 3553.0, 3603.0, 3606.0, 3635.0, 3663.0, 3936.0, 3937.0, 3965.0, 4067.0, 4261.0, 4332.0, 4542.0, 4688.0, 4689.0, 5216.0, 5293.0, 5294.0, 5699.0, 5777.0, 6001.0, 6348.0, 6850.0, 7318.0, 7409.0, 7454.0, 7805.0, 8673.0, 8761.0, 8935.0, 9595.0, 9938.0, 10320.0, 10475.0, 10981.0, 11035.0, 23191.0, 23526.0, 23533.0, 23616.0, 26986.0, 27071.0, 27128.0, 27143.0, 27306.0, 29108.0, 29760.0, 50619.0, 51291.0, 54518.0, 55843.0, 58484.0, 64926.0, 79961.0, 81704.0, 89846.0, 114548.0, 115727.0, 117289.0, 118788.0, 221472.0, 257106.0, 653361.0 
GO:0005764 CC 4.39e-06  13/294   266/28555 D07 lysosome                                 154.0, 1075.0, 1520.0, 1522.0, 2896.0, 3055.0, 3122.0, 3553.0, 4668.0, 6039.0, 7805.0, 10855.0, 51284.0 
GO:0030666 CC 6.47e-06   7/294    68/28555 D06 endocytic vesicle membrane               972.0, 3113.0, 3115.0, 3117.0, 3122.0, 3123.0, 4481.0 
GO:0001891 CC 7.50e-06   5/294    27/28555 D02 phagocytic cup                           199.0, 3936.0, 9938.0, 23616.0, 51411.0 
GO:0032010 CC 1.06e-05   3/294     5/28555 D09 phagolysosome                            4688.0, 4689.0, 653361.0 
GO:0043235 CC 1.20e-05  11/294   209/28555 D02 receptor complex                         154.0, 1436.0, 1441.0, 3597.0, 3689.0, 4973.0, 7046.0, 10148.0, 10333.0, 51284.0, 388325.0 
GO:0012507 CC 1.93e-05   6/294    54/28555 D07 ER to Golgi transport vesicle membrane   972.0, 3113.0, 3115.0, 3117.0, 3122.0, 3123.0 
GO:0010008 CC 2.49e-05  11/294   226/28555 D05 endosome membrane                        154.0, 3111.0, 3113.0, 3115.0, 3117.0, 4689.0, 23643.0, 51284.0, 51296.0, 51311.0, 338557.0 
GO:0000139 CC 2.75e-05  19/294   621/28555 D05 Golgi membrane                           972.0, 1075.0, 1522.0, 3113.0, 3115.0, 3117.0, 3122.0, 3123.0, 5265.0, 6480.0, 7940.0, 27128.0, 29108.0, 51284.0, 51311.0, 54947.0, 80342.0, 84002.0, 114548.0 
GO:0101003 CC 3.91e-05   6/294    61/28555 D07 ficolin-1-rich granule membrane          2207.0, 3071.0, 3687.0, 3689.0, 11314.0, 100049587.0 
GO:0035580 CC 4.29e-05   6/294    62/28555 D07 specific granule lumen                   1522.0, 1794.0, 5777.0, 10855.0, 23191.0, 126014.0 
GO:0045335 CC 4.70e-05   6/294    63/28555 D08 phagocytic vesicle                       1520.0, 7454.0, 10981.0, 122618.0, 219972.0, 388325.0 
GO:0005615 CC 4.80e-05  36/294  1685/28555 D02 extracellular space                      141.0, 240.0, 714.0, 718.0, 822.0, 1075.0, 1296.0, 1520.0, 1522.0, 2896.0, 3123.0, 3552.0, 3553.0, 3603.0, 3606.0, 3684.0, 3936.0, 3965.0, 3990.0, 4064.0, 5176.0, 5265.0, 6039.0, 6282.0, 6348.0, 6693.0, 7045.0, 9388.0, 9450.0, 10148.0, 10875.0, 23643.0, 54360.0, 58191.0, 112616.0, 126259.0 
GO:0032588 CC 5.82e-05   7/294    95/28555 D06 trans-Golgi network membrane             972.0, 3113.0, 3115.0, 3117.0, 3122.0, 3123.0, 122618.0 
GO:0030667 CC 6.65e-05   7/294    97/28555 D06 secretory granule membrane               2212.0, 3071.0, 3687.0, 5724.0, 5788.0, 7305.0, 8673.0 
GO:0072559 CC 8.67e-05   3/294     9/28555 D03 NLRP3 inflammasome complex               834.0, 29108.0, 114548.0 
GO:0005602 CC 1.06e-04   2/294     2/28555 D02 complement component C1 complex          712.0, 713.0 
GO:0034687 CC 1.06e-04   2/294     2/28555 D06 integrin alphaL-beta2 complex            3683.0, 3689.0 
GO:0034689 CC 1.06e-04   2/294     2/28555 D06 integrin alphaX-beta2 complex            3687.0, 3689.0 
GO:0034688 CC 1.06e-04   2/294     2/28555 D06 integrin alphaM-beta2 complex            3684.0, 3689.0 
GO:0030027 CC 1.06e-04   9/294   179/28555 D04 lamellipodium                            199.0, 822.0, 23191.0, 23616.0, 26986.0, 51225.0, 54518.0, 89846.0, 221472.0 
GO:0030670 CC 1.08e-04   6/294    73/28555 D07 phagocytic vesicle membrane              1535.0, 1536.0, 7096.0, 8673.0, 10333.0, 10981.0 
GO:0008305 CC 1.17e-04   4/294    25/28555 D05 integrin complex                         3683.0, 3684.0, 3687.0, 3689.0 
GO:0034774 CC 1.94e-04   7/294   115/28555 D06 secretory granule lumen                  240.0, 718.0, 6282.0, 23191.0, 23526.0, 29108.0, 51411.0 
GO:0005884 CC 2.06e-04   6/294    82/28555 D06 actin filament                           199.0, 3055.0, 3059.0, 3936.0, 7454.0, 92241.0 
GO:1904813 CC 3.08e-04   7/294   124/28555 D04 ficolin-1-rich granule lumen             240.0, 1520.0, 1522.0, 4332.0, 5265.0, 10875.0, 51411.0 
GO:0032998 CC 3.15e-04   2/294     3/28555 D05 Fc-epsilon receptor I complex            2207.0, 23547.0 
GO:0005737 CC 3.27e-04  72/294  4659/28555 D02 cytoplasm                                199.0, 393.0, 397.0, 399.0, 409.0, 581.0, 695.0, 822.0, 834.0, 841.0, 972.0, 1230.0, 1234.0, 2876.0, 3059.0, 3394.0, 3663.0, 3936.0, 3965.0, 4067.0, 4094.0, 4542.0, 4668.0, 4689.0, 5216.0, 5293.0, 5294.0, 5699.0, 5742.0, 5777.0, 6282.0, 6348.0, 6850.0, 7318.0, 7940.0, 8673.0, 8761.0, 8935.0, 9595.0, 10008.0, 10475.0, 10859.0, 11035.0, 23533.0, 26986.0, 27143.0, 27306.0, 27350.0, 29108.0, 29760.0, 50619.0, 51225.0, 51284.0, 54440.0, 54491.0, 55803.0, 55843.0, 63940.0, 64092.0, 64098.0, 64407.0, 64581.0, 64926.0, 79626.0, 81704.0, 84225.0, 89846.0, 114548.0, 115761.0, 126364.0, 221472.0, 653361.0 
GO:0035578 CC 3.63e-04   6/294    91/28555 D07 azurophil granule lumen                  718.0, 1075.0, 2896.0, 4332.0, 23526.0, 29108.0 
GO:0005581 CC 3.84e-04   5/294    60/28555 D02 collagen trimer                          712.0, 713.0, 714.0, 1296.0, 4481.0 
GO:0036020 CC 5.48e-04   3/294    16/28555 D08 endolysosome membrane                    51284.0, 51311.0, 80231.0 
GO:0042101 CC 5.48e-04   3/294    16/28555 D05 T cell receptor complex                  920.0, 6850.0, 54518.0 
GO:0062023 CC 5.48e-04  12/294   374/28555 D04 collagen-containing extracellular matrix 712.0, 713.0, 714.0, 1075.0, 1296.0, 1520.0, 1522.0, 3965.0, 5176.0, 5265.0, 7045.0, 10875.0 
GO:0072558 CC 6.25e-04   2/294     4/28555 D03 NLRP1 inflammasome complex               834.0, 29108.0 
GO:0005944 CC 6.25e-04   2/294     4/28555 D07 phosphatidylinositol 3-kinase complex, class IB 5294.0, 23533.0 
GO:0043231 CC 8.62e-04  20/294   870/28555 D04 intracellular membrane-bounded organelle 399.0, 1075.0, 1436.0, 1520.0, 3055.0, 3108.0, 3109.0, 3113.0, 4067.0, 4332.0, 4973.0, 5265.0, 5742.0, 8832.0, 10855.0, 27306.0, 51296.0, 55803.0, 202309.0, 257106.0 
GO:0097169 CC 1.04e-03   2/294     5/28555 D03 AIM2 inflammasome complex                834.0, 29108.0 
GO:0072557 CC 1.04e-03   2/294     5/28555 D03 IPAF inflammasome complex                834.0, 58484.0 
GO:0005942 CC 1.44e-03   3/294    22/28555 D05 phosphatidylinositol 3-kinase complex    5293.0, 5294.0, 23533.0 
GO:0032395 MF 2.70e-08   5/294    10/28555 D04 MHC class II receptor activity           3111.0, 3113.0, 3117.0, 3122.0, 3123.0 
GO:0016175 MF 1.35e-07   5/294    13/28555 D05 superoxide-generating NAD(P)H oxidase activity 1535.0, 1536.0, 4688.0, 4689.0, 653361.0 
GO:0038023 MF 2.96e-07  16/294   209/28555 D02 signaling receptor activity              920.0, 942.0, 945.0, 1240.0, 1441.0, 3687.0, 6510.0, 7096.0, 7100.0, 10333.0, 11027.0, 11314.0, 51311.0, 54209.0, 81793.0, 115650.0 
GO:0023026 MF 6.25e-07   7/294    17/28555 D04 MHC class II protein complex binding     920.0, 972.0, 3108.0, 3109.0, 3111.0, 3122.0, 3123.0 
GO:0004888 MF 7.56e-07  21/294   157/28555 D03 transmembrane signaling receptor activity 920.0, 2209.0, 2212.0, 2214.0, 6693.0, 7096.0, 7100.0, 10261.0, 10333.0, 10871.0, 11024.0, 11314.0, 27181.0, 51284.0, 51311.0, 54209.0, 57413.0, 81793.0, 146722.0, 150372.0, 284021.0 
GO:0017124 MF 8.32e-07  10/294   127/28555 D04 SH3 domain binding                       1535.0, 2876.0, 3059.0, 3635.0, 4067.0, 5777.0, 7454.0, 23616.0, 51225.0, 653361.0 
GO:0005102 MF 9.35e-07  17/294   353/28555 D03 signaling receptor binding               409.0, 718.0, 2533.0, 3055.0, 4067.0, 5788.0, 6404.0, 6503.0, 6850.0, 7305.0, 10333.0, 10695.0, 10870.0, 10875.0, 23547.0, 54360.0, 118788.0 
GO:0005096 MF 1.16e-06  16/294   275/28555 D05 GTPase activator activity                141.0, 393.0, 397.0, 1794.0, 3071.0, 6001.0, 9938.0, 23526.0, 23616.0, 51291.0, 55803.0, 55843.0, 64407.0, 64926.0, 117289.0, 257106.0 
GO:0019864 MF 1.33e-06   4/294     9/28555 D04 IgG binding                              2207.0, 2209.0, 2212.0, 2214.0 
GO:0042802 MF 1.39e-06  36/294  1460/28555 D03 identical protein binding                154.0, 409.0, 581.0, 675.0, 695.0, 834.0, 841.0, 920.0, 963.0, 972.0, 1075.0, 1234.0, 2207.0, 3663.0, 3936.0, 4973.0, 5265.0, 5294.0, 6348.0, 7045.0, 7096.0, 7305.0, 7454.0, 8832.0, 10333.0, 11035.0, 29108.0, 51225.0, 58484.0, 64926.0, 81793.0, 83483.0, 114548.0, 115207.0, 118788.0, 388512.0 
GO:0042169 MF 2.37e-06   6/294    38/28555 D04 SH2 domain binding                       5777.0, 6850.0, 7462.0, 10859.0, 29760.0, 89790.0 
GO:0001540 MF 2.54e-06   8/294    84/28555 D04 amyloid-beta binding                     154.0, 712.0, 972.0, 3684.0, 3689.0, 4481.0, 10333.0, 54209.0 
GO:0005515 MF 3.50e-06 211/294 12369/28555 D02 protein binding                          141.0, 154.0, 199.0, 240.0, 241.0, 393.0, 397.0, 399.0, 409.0, 581.0, 675.0, 695.0, 712.0, 713.0, 714.0, 718.0, 822.0, 834.0, 841.0, 860.0, 920.0, 942.0, 945.0, 951.0, 963.0, 972.0, 1075.0, 1230.0, 1234.0, 1240.0, 1414.0, 1436.0, 1441.0, 1522.0, 1524.0, 1535.0, 1536.0, 1794.0, 1796.0, 2207.0, 2209.0, 2212.0, 2313.0, 2533.0, 2778.0, 2896.0, 2995.0, 3009.0, 3055.0, 3059.0, 3071.0, 3108.0, 3109.0, 3111.0, 3115.0, 3117.0, 3122.0, 3123.0, 3394.0, 3552.0, 3553.0, 3597.0, 3606.0, 3635.0, 3663.0, 3683.0, 3684.0, 3687.0, 3689.0, 3762.0, 3903.0, 3937.0, 4064.0, 4066.0, 4067.0, 4094.0, 4261.0, 4332.0, 4481.0, 4542.0, 4688.0, 4689.0, 4814.0, 4973.0, 5176.0, 5216.0, 5265.0, 5293.0, 5294.0, 5699.0, 5724.0, 5742.0, 5777.0, 5788.0, 6001.0, 6282.0, 6348.0, 6404.0, 6480.0, 6503.0, 6510.0, 6518.0, 6688.0, 6693.0, 6850.0, 6886.0, 7045.0, 7046.0, 7096.0, 7100.0, 7305.0, 7318.0, 7409.0, 7454.0, 7462.0, 7805.0, 8673.0, 8761.0, 8832.0, 8935.0, 9450.0, 9595.0, 10008.0, 10148.0, 10161.0, 10184.0, 10257.0, 10320.0, 10333.0, 10475.0, 10695.0, 10855.0, 10859.0, 10863.0, 10870.0, 10871.0, 10981.0, 11006.0, 11035.0, 11314.0, 11326.0, 22797.0, 23191.0, 23526.0, 23547.0, 23616.0, 23643.0, 26986.0, 27071.0, 27128.0, 27143.0, 27181.0, 27306.0, 27350.0, 29108.0, 29760.0, 50619.0, 51225.0, 51291.0, 51296.0, 51338.0, 51411.0, 53829.0, 54209.0, 54491.0, 54502.0, 54518.0, 54947.0, 55803.0, 57096.0, 58475.0, 58484.0, 63940.0, 64098.0, 64231.0, 64407.0, 64581.0, 64926.0, 79626.0, 79651.0, 79961.0, 80231.0, 80342.0, 80380.0, 81704.0, 81793.0, 83483.0, 84002.0, 84868.0, 84898.0, 89790.0, 89857.0, 112616.0, 114548.0, 115207.0, 115761.0, 117289.0, 118788.0, 124460.0, 126259.0, 126364.0, 150372.0, 150771.0, 203328.0, 221472.0, 255809.0, 283897.0, 284021.0, 388325.0, 388512.0, 653361.0 
GO:0015026 MF 3.76e-06   6/294    41/28555 D03 coreceptor activity                      920.0, 942.0, 1234.0, 23547.0, 23643.0, 126259.0 
GO:0042605 MF 4.05e-06   5/294    24/28555 D04 peptide antigen binding                  3113.0, 3115.0, 3117.0, 3122.0, 3123.0 
GO:0001784 MF 5.75e-06   6/294    44/28555 D05 phosphotyrosine residue binding          3055.0, 5216.0, 5777.0, 6850.0, 7409.0, 64092.0 
GO:0140031 MF 1.06e-05   3/294     5/28555 D04 phosphorylation-dependent protein binding 4067.0, 5777.0, 7409.0 
GO:0001851 MF 1.06e-05   3/294     5/28555 D04 complement component C3b binding         3684.0, 3689.0, 11326.0 
GO:0004950 MF 2.36e-05   4/294    17/28555 D07 chemokine receptor activity              1230.0, 1234.0, 1240.0, 1524.0 
GO:0019955 MF 6.19e-05   5/294    41/28555 D03 cytokine binding                         972.0, 1436.0, 1441.0, 3597.0, 10148.0 
GO:0033691 MF 6.96e-05   4/294    22/28555 D05 sialic acid binding                      945.0, 27181.0, 89790.0, 100049587.0 
GO:0042609 MF 8.67e-05   3/294     9/28555 D04 CD4 receptor binding                     972.0, 3123.0, 3603.0 
GO:0071791 MF 1.06e-04   2/294     2/28555 D06 chemokine (C-C motif) ligand 5 binding   1230.0, 1234.0 
GO:0005178 MF 1.06e-04   8/294   140/28555 D04 integrin binding                         3553.0, 3684.0, 3687.0, 3689.0, 3936.0, 4067.0, 6850.0, 7045.0 
GO:0004715 MF 1.08e-04   5/294    46/28555 D07 non-membrane spanning protein tyrosine kinase activity 695.0, 3055.0, 4067.0, 6503.0, 6850.0 
GO:0016176 MF 1.23e-04   3/294    10/28555 D04 superoxide-generating NADPH oxidase activator activity 4688.0, 4689.0, 653361.0 
GO:0042608 MF 1.68e-04   3/294    11/28555 D04 T cell receptor binding                  1794.0, 3122.0, 3123.0 
GO:0005085 MF 2.10e-04   9/294   196/28555 D05 guanyl-nucleotide exchange factor activity 1794.0, 7409.0, 27128.0, 79961.0, 81704.0, 89846.0, 115727.0, 117289.0, 221472.0 
GO:0045028 MF 2.22e-04   3/294    12/28555 D06 G protein-coupled purinergic nucleotide receptor activity 2857.0, 5724.0, 53829.0 
GO:0038187 MF 2.86e-04   3/294    13/28555 D03 pattern recognition receptor activity    51284.0, 51311.0, 64581.0 
GO:0030369 MF 3.15e-04   2/294     3/28555 D04 ICAM-3 receptor activity                 3683.0, 3689.0 
GO:0035663 MF 3.15e-04   2/294     3/28555 D05 Toll-like receptor 2 binding             7096.0, 10333.0 
GO:0005149 MF 3.62e-04   3/294    14/28555 D05 interleukin-1 receptor binding           3552.0, 3553.0, 7100.0 
GO:0038024 MF 3.62e-04   3/294    14/28555 D01 cargo receptor activity                  3684.0, 3689.0, 4481.0 
```
