## Supplementary material for "Genetic and environmental regulation of caudate nucleus transcriptome: insight into schizophrenia risk and the dopamine system": Data S7: GO_analysis_module_lightgreen.txt

```
GO:0005829 CC 7.16e-06  75/250  5207/28555 D02 cytosol                                  215.0, 755.0, 1384.0, 1445.0, 1453.0, 1849.0, 2077.0, 2539.0, 3297.0, 4357.0, 4597.0, 4793.0, 5211.0, 5424.0, 6271.0, 6305.0, 6449.0, 6455.0, 6494.0, 7187.0, 7249.0, 8379.0, 8570.0, 9092.0, 9112.0, 9146.0, 9647.0, 9894.0, 9986.0, 10014.0, 10101.0, 10139.0, 10297.0, 10318.0, 10908.0, 11033.0, 22977.0, 23370.0, 25796.0, 26153.0, 29952.0, 29997.0, 30818.0, 30827.0, 55544.0, 55658.0, 55700.0, 56848.0, 57175.0, 57592.0, 58509.0, 79586.0, 79643.0, 79798.0, 80194.0, 80772.0, 81603.0, 81858.0, 83931.0, 84219.0, 84335.0, 90353.0, 90864.0, 93343.0, 115098.0, 126119.0, 128853.0, 140825.0, 142678.0, 144717.0, 197358.0, 201255.0, 373156.0, 387893.0, 729438.0 
GO:0005634 CC 1.26e-05  75/250  5311/28555 D05 nucleus                                  1059.0, 1453.0, 1468.0, 1613.0, 2077.0, 2539.0, 3014.0, 3166.0, 3297.0, 4035.0, 4793.0, 4968.0, 5424.0, 6271.0, 6449.0, 6494.0, 6576.0, 6649.0, 6929.0, 7249.0, 7625.0, 7755.0, 7760.0, 8241.0, 8498.0, 8568.0, 8570.0, 9092.0, 9112.0, 9351.0, 9647.0, 9862.0, 9894.0, 10014.0, 10025.0, 10101.0, 10608.0, 10629.0, 11033.0, 11054.0, 25799.0, 28992.0, 30818.0, 30827.0, 51157.0, 51222.0, 51548.0, 54345.0, 55544.0, 55658.0, 56731.0, 56848.0, 57567.0, 58509.0, 64763.0, 79724.0, 79797.0, 79894.0, 80198.0, 84153.0, 84717.0, 84948.0, 92999.0, 118424.0, 126374.0, 138151.0, 140467.0, 146542.0, 147807.0, 149076.0, 163033.0, 221927.0, 285971.0, 286257.0, 100507290.0 
GO:0046872 MF 9.12e-07  49/250  2303/28555 D04 metal ion binding                        1445.0, 1877.0, 5211.0, 5424.0, 6650.0, 7625.0, 7709.0, 7760.0, 8241.0, 9146.0, 9647.0, 9755.0, 10014.0, 10101.0, 11033.0, 23370.0, 25799.0, 29803.0, 51157.0, 51222.0, 55658.0, 56731.0, 56931.0, 57567.0, 57592.0, 64428.0, 64763.0, 65094.0, 79586.0, 79724.0, 79797.0, 79894.0, 80198.0, 81858.0, 90379.0, 90850.0, 92999.0, 115992.0, 126374.0, 140467.0, 146542.0, 147807.0, 149076.0, 163033.0, 199745.0, 221527.0, 285971.0, 374291.0, 100507290.0 
GO:0005515 MF 3.39e-06 190/250 12369/28555 D02 protein binding                          215.0, 755.0, 1271.0, 1445.0, 1453.0, 1468.0, 1509.0, 1613.0, 1731.0, 1849.0, 1877.0, 1953.0, 2077.0, 2539.0, 2621.0, 2905.0, 3014.0, 3241.0, 3297.0, 3338.0, 3801.0, 4035.0, 4059.0, 4245.0, 4357.0, 4793.0, 4917.0, 4968.0, 5211.0, 5424.0, 5442.0, 6271.0, 6449.0, 6455.0, 6494.0, 6649.0, 6650.0, 6837.0, 6929.0, 7106.0, 7187.0, 7249.0, 7709.0, 7755.0, 7760.0, 8241.0, 8379.0, 8498.0, 8568.0, 8570.0, 8578.0, 8694.0, 9092.0, 9112.0, 9146.0, 9351.0, 9368.0, 9605.0, 9647.0, 9719.0, 9755.0, 9862.0, 9894.0, 9902.0, 9911.0, 10014.0, 10025.0, 10101.0, 10139.0, 10295.0, 10297.0, 10298.0, 10318.0, 10469.0, 10607.0, 10608.0, 10612.0, 10629.0, 10882.0, 11033.0, 11054.0, 11285.0, 22937.0, 22977.0, 23151.0, 23162.0, 23370.0, 23403.0, 25796.0, 25959.0, 26153.0, 27037.0, 27043.0, 28992.0, 29997.0, 30008.0, 30818.0, 30827.0, 51150.0, 51157.0, 51222.0, 51548.0, 55194.0, 55210.0, 55544.0, 55658.0, 56848.0, 56894.0, 56926.0, 56931.0, 57175.0, 57348.0, 57418.0, 57567.0, 57592.0, 58509.0, 60672.0, 64118.0, 64428.0, 64598.0, 65094.0, 65990.0, 65992.0, 79169.0, 79581.0, 79643.0, 79724.0, 79797.0, 79798.0, 79894.0, 80194.0, 80198.0, 80757.0, 81603.0, 81858.0, 81926.0, 83590.0, 83931.0, 84080.0, 84153.0, 84219.0, 84335.0, 84705.0, 84717.0, 84823.0, 90353.0, 90379.0, 90850.0, 90864.0, 90933.0, 92154.0, 92999.0, 93343.0, 115704.0, 115992.0, 118424.0, 124402.0, 126119.0, 126133.0, 126374.0, 128853.0, 129807.0, 131601.0, 138151.0, 142678.0, 144097.0, 144717.0, 146542.0, 147807.0, 148223.0, 197257.0, 197358.0, 199745.0, 201255.0, 203054.0, 221527.0, 221927.0, 283643.0, 283899.0, 284352.0, 285971.0, 286257.0, 339366.0, 339451.0, 339665.0, 373156.0, 374291.0, 375790.0, 387893.0, 729438.0 
GO:0000978 MF 5.55e-06  27/250  1179/28555 D09 RNA polymerase II cis-regulatory region sequence-specific DNA binding 1877.0, 3297.0, 6929.0, 7625.0, 7709.0, 7755.0, 7760.0, 9112.0, 10014.0, 10608.0, 25799.0, 30818.0, 51157.0, 51222.0, 54345.0, 56731.0, 57567.0, 64763.0, 79797.0, 92999.0, 138151.0, 140467.0, 147807.0, 149076.0, 221527.0, 285971.0, 100507290.0 
GO:0042802 MF 6.89e-06  31/250  1460/28555 D03 identical protein binding                215.0, 1445.0, 1613.0, 1731.0, 2539.0, 3297.0, 4357.0, 5211.0, 6271.0, 6449.0, 6455.0, 7187.0, 8241.0, 8379.0, 8694.0, 9351.0, 9605.0, 10014.0, 10318.0, 10612.0, 22977.0, 27433.0, 29997.0, 51150.0, 57175.0, 79797.0, 81603.0, 81858.0, 84823.0, 90933.0, 729438.0 
```
