## Supplementary material for "Genetic and environmental regulation of caudate nucleus transcriptome: insight into schizophrenia risk and the dopamine system": Data S7: GO_analysis_module_lightyellow.txt

```
GO:0007268 BP 1.93e-07  12/203   243/28555 D07 chemical synaptic transmission           782.0, 784.0, 869.0, 1132.0, 1742.0, 2900.0, 2902.0, 6572.0, 6861.0, 7804.0, 9094.0, 50488.0 
GO:0061337 BP 1.01e-06   7/203    47/28555 D07 cardiac conduction                       779.0, 782.0, 784.0, 3761.0, 3768.0, 6508.0, 27092.0 
GO:0014069 CC 1.47e-07  14/203   237/28555 D04 postsynaptic density                     1627.0, 1742.0, 1813.0, 2902.0, 6543.0, 6714.0, 7804.0, 9762.0, 11178.0, 11346.0, 23542.0, 23623.0, 50488.0, 160622.0 
GO:0030425 CC 2.25e-07  16/203   403/28555 D05 dendrite                                 115.0, 1132.0, 1627.0, 1813.0, 2011.0, 2902.0, 6543.0, 7804.0, 10858.0, 50488.0, 55361.0, 56850.0, 56896.0, 84623.0, 123591.0, 126129.0 
GO:0098978 CC 2.87e-07  13/203   302/28555 D04 glutamatergic synapse                    869.0, 1627.0, 1742.0, 1813.0, 6712.0, 6714.0, 8541.0, 8943.0, 27092.0, 56850.0, 126129.0, 146395.0, 160622.0 
GO:0030672 CC 7.49e-07   7/203    71/28555 D08 synaptic vesicle membrane                1813.0, 6861.0, 9066.0, 9145.0, 9381.0, 22895.0, 91683.0 
GO:0045211 CC 7.62e-07  11/203   140/28555 D05 postsynaptic membrane                    286.0, 869.0, 1132.0, 1627.0, 1742.0, 2900.0, 2902.0, 3761.0, 11178.0, 22895.0, 160622.0 
GO:0005886 CC 1.31e-06  74/203  4459/28555 D03 plasma membrane                          21.0, 111.0, 115.0, 146.0, 160.0, 161.0, 286.0, 779.0, 782.0, 784.0, 886.0, 1002.0, 1132.0, 1627.0, 1636.0, 1742.0, 1813.0, 2011.0, 2051.0, 2324.0, 2583.0, 2886.0, 2900.0, 2902.0, 3754.0, 3761.0, 3767.0, 3768.0, 4062.0, 4185.0, 5097.0, 6376.0, 6508.0, 6539.0, 6543.0, 6567.0, 6572.0, 6714.0, 6861.0, 7087.0, 7475.0, 7804.0, 7862.0, 8514.0, 9066.0, 9145.0, 9718.0, 10021.0, 10867.0, 11188.0, 22844.0, 23108.0, 23221.0, 23551.0, 27092.0, 27132.0, 55361.0, 55362.0, 55512.0, 55654.0, 57611.0, 64137.0, 64837.0, 79888.0, 84623.0, 91683.0, 112755.0, 123591.0, 136227.0, 145567.0, 146395.0, 146760.0, 147179.0, 160622.0 
GO:0005829 CC 4.08e-06  65/203  5207/28555 D02 cytosol                                  160.0, 161.0, 242.0, 286.0, 784.0, 899.0, 1742.0, 2051.0, 2125.0, 2324.0, 2886.0, 3767.0, 4221.0, 5164.0, 5447.0, 5778.0, 5909.0, 6397.0, 6712.0, 6714.0, 6778.0, 7862.0, 8514.0, 8541.0, 9066.0, 9094.0, 9381.0, 9641.0, 9820.0, 9828.0, 9853.0, 10075.0, 10498.0, 10868.0, 11188.0, 11346.0, 22844.0, 22895.0, 23066.0, 23108.0, 23164.0, 23221.0, 23623.0, 50488.0, 54472.0, 55229.0, 55361.0, 55509.0, 55626.0, 55809.0, 55929.0, 56850.0, 56896.0, 57576.0, 63891.0, 64837.0, 79791.0, 84067.0, 84861.0, 94032.0, 112755.0, 123591.0, 145567.0, 147179.0, 162466.0 
GO:0043197 CC 1.26e-05   8/203   150/28555 D06 dendritic spine                          1742.0, 1813.0, 2902.0, 6543.0, 9762.0, 11178.0, 11346.0, 22895.0 
GO:0043025 CC 2.66e-05  11/203   330/28555 D03 neuronal cell body                       3767.0, 6376.0, 6543.0, 6712.0, 6861.0, 7804.0, 23400.0, 23542.0, 55361.0, 56896.0, 79791.0 
GO:0030122 CC 4.09e-05   3/203    10/28555 D05 AP-2 adaptor complex                     160.0, 161.0, 6572.0 
GO:0000139 CC 4.19e-05  15/203   621/28555 D05 Golgi membrane                           1571.0, 1813.0, 2583.0, 5909.0, 6892.0, 8943.0, 9381.0, 9718.0, 10075.0, 26056.0, 50614.0, 55512.0, 57574.0, 79888.0, 374378.0 
GO:0030424 CC 6.21e-05  10/203   300/28555 D05 axon                                     115.0, 1813.0, 6543.0, 6861.0, 7804.0, 50488.0, 56850.0, 84623.0, 112755.0, 126129.0 
GO:0016021 CC 6.52e-05  46/203  3580/28555 D03 integral component of membrane           21.0, 111.0, 115.0, 1636.0, 1954.0, 2907.0, 3754.0, 3768.0, 3954.0, 4185.0, 5447.0, 6376.0, 6539.0, 6567.0, 6572.0, 6892.0, 7804.0, 9381.0, 9718.0, 9993.0, 10446.0, 10858.0, 23400.0, 50614.0, 51172.0, 54681.0, 55362.0, 55654.0, 57574.0, 57611.0, 64137.0, 79888.0, 80228.0, 84623.0, 89792.0, 91683.0, 112755.0, 130733.0, 283985.0, 284439.0, 284613.0, 285368.0, 374378.0, 642968.0, 654429.0, 100507050.0 
GO:1990454 CC 7.43e-05   3/203    12/28555 D08 L-type voltage-gated calcium channel complex 779.0, 784.0, 27092.0 
GO:0005887 CC 9.64e-05  24/203  1395/28555 D04 integral component of plasma membrane    111.0, 115.0, 146.0, 886.0, 1002.0, 1132.0, 1209.0, 1813.0, 2051.0, 2324.0, 2900.0, 2902.0, 3767.0, 5097.0, 6508.0, 6539.0, 6543.0, 6567.0, 7087.0, 10867.0, 27092.0, 55361.0, 84623.0, 123591.0 
GO:0043005 CC 1.03e-04  10/203   319/28555 D04 neuron projection                        286.0, 1742.0, 2051.0, 2902.0, 6539.0, 6714.0, 22895.0, 23400.0, 55361.0, 57576.0 
GO:0030666 CC 1.25e-04   5/203    68/28555 D06 endocytic vesicle membrane               160.0, 161.0, 1742.0, 7475.0, 27092.0 
GO:0045202 CC 1.27e-04  11/203   393/28555 D03 synapse                                  782.0, 784.0, 1132.0, 1742.0, 2902.0, 4062.0, 6543.0, 8514.0, 9094.0, 9762.0, 22895.0 
GO:0042995 CC 2.34e-04   6/203   121/28555 D02 cell projection                          2886.0, 6376.0, 9066.0, 9381.0, 23221.0, 146760.0 
GO:0008021 CC 2.44e-04   6/203   122/28555 D09 synaptic vesicle                         1742.0, 2902.0, 9066.0, 22895.0, 84623.0, 112755.0 
GO:0005515 MF 2.22e-06 138/203 12369/28555 D02 protein binding                          146.0, 160.0, 161.0, 242.0, 286.0, 779.0, 782.0, 784.0, 869.0, 899.0, 1107.0, 1132.0, 1209.0, 1627.0, 1742.0, 1813.0, 1954.0, 2011.0, 2290.0, 2324.0, 2886.0, 2902.0, 2907.0, 3754.0, 3761.0, 3767.0, 3768.0, 3954.0, 4062.0, 4152.0, 4209.0, 4221.0, 4330.0, 5164.0, 5447.0, 5778.0, 5909.0, 6376.0, 6397.0, 6508.0, 6539.0, 6572.0, 6602.0, 6656.0, 6714.0, 6778.0, 6866.0, 6892.0, 6904.0, 7080.0, 7087.0, 7804.0, 7862.0, 8514.0, 8541.0, 8711.0, 8943.0, 9066.0, 9094.0, 9145.0, 9641.0, 9820.0, 9828.0, 9853.0, 10075.0, 10291.0, 10391.0, 10498.0, 10742.0, 10868.0, 10919.0, 11178.0, 11188.0, 11346.0, 22844.0, 22888.0, 22893.0, 22895.0, 22980.0, 23031.0, 23066.0, 23108.0, 23163.0, 23164.0, 23221.0, 23324.0, 23400.0, 23414.0, 23542.0, 23623.0, 23641.0, 26056.0, 27132.0, 29855.0, 50488.0, 51172.0, 51807.0, 53820.0, 54472.0, 55361.0, 55509.0, 55512.0, 55626.0, 55809.0, 55929.0, 56850.0, 56896.0, 57611.0, 60680.0, 64137.0, 64374.0, 64837.0, 79680.0, 79791.0, 80228.0, 83541.0, 84067.0, 84461.0, 84623.0, 84858.0, 84861.0, 89792.0, 112755.0, 123591.0, 126129.0, 126298.0, 136051.0, 145567.0, 146395.0, 146760.0, 147179.0, 153769.0, 162466.0, 283248.0, 283985.0, 284439.0, 284613.0, 642968.0 
```
