## Supplementary material for "Genetic and environmental regulation of caudate nucleus transcriptome: insight into schizophrenia risk and the dopamine system": Data S7: GO_analysis_module_magenta.txt

```
GO:0044458 BP 6.53e-08   8/736    23/28555 D08 motile cilium assembly                   2302.0, 51364.0, 55036.0, 80217.0, 123872.0, 200373.0, 221421.0, 352909.0 
GO:0036159 BP 6.86e-08   9/736    16/28555 D08 inner dynein arm assembly                27285.0, 51364.0, 55036.0, 56171.0, 123872.0, 126820.0, 139212.0, 348807.0, 387885.0 
GO:0060285 BP 6.86e-08   7/736    16/28555 D05 cilium-dependent cell motility           5991.0, 55567.0, 55779.0, 56171.0, 80258.0, 85478.0, 92749.0 
GO:0003356 BP 2.26e-07   6/736     7/28555 D07 regulation of cilium beat frequency      8701.0, 55036.0, 55130.0, 80217.0, 123872.0, 154313.0 
GO:0060294 BP 2.33e-07   8/736    12/28555 D05 cilium movement involved in cell motility 27285.0, 54777.0, 83659.0, 126820.0, 144535.0, 150483.0, 221421.0, 345895.0 
GO:0070286 BP 2.33e-07   8/736    12/28555 D07 axonemal dynein complex assembly         6674.0, 55036.0, 79819.0, 85478.0, 92749.0, 123872.0, 139212.0, 352909.0 
GO:0035082 BP 4.25e-07   8/736    20/28555 D08 axoneme assembly                         2302.0, 54777.0, 55036.0, 79989.0, 154313.0, 221421.0, 345895.0, 399949.0 
GO:0036158 BP 6.23e-07   9/736    21/28555 D08 outer dynein arm assembly                1767.0, 51364.0, 55130.0, 64446.0, 83538.0, 93233.0, 115948.0, 123872.0, 139212.0 
GO:0060271 BP 6.86e-07  35/736   193/28555 D07 cilium assembly                          1767.0, 2302.0, 4117.0, 5990.0, 5991.0, 5992.0, 6103.0, 8556.0, 25937.0, 27285.0, 29070.0, 51473.0, 55582.0, 55779.0, 57545.0, 64446.0, 79583.0, 79659.0, 79989.0, 80217.0, 83659.0, 84747.0, 85478.0, 118491.0, 123872.0, 127733.0, 144535.0, 146845.0, 150483.0, 154865.0, 199221.0, 200373.0, 220136.0, 399949.0, 647309.0 
GO:0030198 BP 6.90e-07  25/736   251/28555 D05 extracellular matrix organization        960.0, 1288.0, 1292.0, 1295.0, 1842.0, 2006.0, 3371.0, 3491.0, 3691.0, 3910.0, 4015.0, 4323.0, 4921.0, 4982.0, 6662.0, 6678.0, 7276.0, 7412.0, 8076.0, 22801.0, 57188.0, 79625.0, 151887.0, 169044.0, 284217.0 
GO:0007018 BP 8.30e-07  14/736    79/28555 D03 microtubule-based movement               1767.0, 1770.0, 8701.0, 24137.0, 55567.0, 55582.0, 56171.0, 64446.0, 79659.0, 79819.0, 83657.0, 126820.0, 196385.0, 201625.0 
GO:0007368 BP 8.72e-07  10/736    53/28555 D05 determination of left/right symmetry     1767.0, 2255.0, 2302.0, 8701.0, 55130.0, 64446.0, 79659.0, 92749.0, 115948.0, 220136.0 
GO:0044782 BP 8.94e-07   7/736    22/28555 D06 cilium organization                      55329.0, 83894.0, 84131.0, 84223.0, 128344.0, 257177.0, 375307.0 
GO:0030317 BP 9.16e-07  13/736    66/28555 D06 flagellated sperm motility               338.0, 493.0, 1767.0, 5360.0, 8701.0, 27285.0, 55036.0, 83853.0, 84229.0, 139212.0, 202500.0, 255101.0, 399949.0 
GO:0045669 BP 9.16e-07  12/736    66/28555 D06 positive regulation of osteoblast differentiation 652.0, 655.0, 3082.0, 3491.0, 4057.0, 4921.0, 6423.0, 10413.0, 23051.0, 25937.0, 54857.0, 126820.0 
GO:0003341 BP 9.96e-07  25/736    42/28555 D04 cilium movement                          1767.0, 1770.0, 8701.0, 51364.0, 54768.0, 55036.0, 55130.0, 56171.0, 64446.0, 79740.0, 79819.0, 83538.0, 83894.0, 93233.0, 115948.0, 118491.0, 123872.0, 139212.0, 154313.0, 200373.0, 220136.0, 221421.0, 345895.0, 348807.0, 387885.0 
GO:1904158 BP 2.14e-06   4/736     5/28555 D05 axonemal central apparatus assembly      54768.0, 200162.0, 221421.0, 374407.0 
GO:0060287 BP 2.54e-06   5/736    10/28555 D06 epithelial cilium movement involved in determination of left/right asymmetry 5991.0, 55036.0, 83538.0, 123872.0, 220136.0 
GO:0007224 BP 3.35e-06  10/736    61/28555 D06 smoothened signaling pathway             3280.0, 4920.0, 6608.0, 57545.0, 79583.0, 79989.0, 91653.0, 154865.0, 199221.0, 204851.0 
GO:0007155 BP 1.42e-05  30/736   486/28555 D02 cell adhesion                            948.0, 960.0, 1288.0, 1292.0, 1295.0, 1824.0, 1829.0, 2191.0, 2348.0, 3280.0, 3371.0, 3491.0, 3691.0, 3910.0, 4921.0, 5613.0, 5754.0, 7412.0, 8406.0, 9051.0, 9358.0, 22801.0, 22915.0, 29930.0, 54587.0, 57007.0, 91653.0, 117583.0, 284217.0, 389118.0 
GO:0007288 BP 1.51e-05   6/736    22/28555 D09 sperm axoneme assembly                   55779.0, 80217.0, 84223.0, 154313.0, 255101.0, 286207.0 
GO:0003351 BP 2.72e-05   5/736    15/28555 D05 epithelial cilium movement involved in extracellular fluid movement 1767.0, 55036.0, 55582.0, 83853.0, 200162.0 
GO:0010838 BP 2.72e-05   5/736    15/28555 D07 positive regulation of keratinocyte proliferation 2255.0, 3037.0, 4192.0, 4853.0, 252983.0 
GO:0030324 BP 3.53e-05  10/736    79/28555 D04 lung development                         3280.0, 4015.0, 4323.0, 5251.0, 6678.0, 9963.0, 55036.0, 83538.0, 84695.0, 123872.0 
GO:0030903 BP 4.97e-05   4/736     9/28555 D05 notochord development                    3399.0, 6662.0, 8463.0, 10413.0 
GO:0070371 BP 6.67e-05   6/736    28/28555 D07 ERK1 and ERK2 cascade                    677.0, 678.0, 1512.0, 1950.0, 2255.0, 6662.0 
GO:0042361 BP 6.69e-05   3/736     4/28555 D06 menaquinone catabolic process            4051.0, 57834.0, 66002.0 
GO:0060686 BP 6.69e-05   3/736     4/28555 D08 negative regulation of prostatic bud formation 652.0, 655.0, 23213.0 
GO:0042377 BP 6.69e-05   3/736     4/28555 D06 vitamin K catabolic process              4051.0, 57834.0, 66002.0 
GO:0000226 BP 9.00e-05  12/736   124/28555 D06 microtubule cytoskeleton organization    7465.0, 8556.0, 10383.0, 25897.0, 55779.0, 79649.0, 80086.0, 80129.0, 83987.0, 85440.0, 117583.0, 165186.0 
GO:0001525 BP 9.19e-05  17/736   227/28555 D03 angiogenesis                             187.0, 283.0, 284.0, 302.0, 1295.0, 1950.0, 2191.0, 2255.0, 3397.0, 4323.0, 5613.0, 10268.0, 57007.0, 60675.0, 79625.0, 113026.0, 169044.0 
GO:0042060 BP 9.90e-05  10/736    89/28555 D04 wound healing                            2064.0, 2255.0, 3371.0, 4015.0, 4853.0, 5493.0, 5754.0, 6678.0, 10413.0, 83481.0 
GO:0007204 BP 1.17e-04  13/736   147/28555 D11 positive regulation of cytosolic calcium ion concentration 114.0, 148.0, 948.0, 1903.0, 2149.0, 2150.0, 4828.0, 23566.0, 51196.0, 56477.0, 57007.0, 60675.0, 100133941.0 
GO:0030154 BP 1.32e-04  32/736   604/28555 D03 cell differentiation                     284.0, 818.0, 1466.0, 2054.0, 2070.0, 2255.0, 3397.0, 3399.0, 4093.0, 4117.0, 4192.0, 4593.0, 4648.0, 5919.0, 6424.0, 6657.0, 7025.0, 7546.0, 10974.0, 11167.0, 23051.0, 26206.0, 26298.0, 51760.0, 55815.0, 57224.0, 64855.0, 85416.0, 144535.0, 151827.0, 338323.0, 387597.0 
GO:0007507 BP 1.47e-04  15/736   192/28555 D04 heart development                        187.0, 677.0, 1767.0, 2064.0, 2302.0, 3399.0, 3764.0, 4015.0, 6662.0, 6678.0, 27295.0, 51196.0, 55130.0, 83538.0, 92749.0 
GO:0048754 BP 1.62e-04   5/736    21/28555 D06 branching morphogenesis of an epithelial tube 652.0, 655.0, 1950.0, 2255.0, 4323.0 
GO:0042376 BP 1.64e-04   3/736     5/28555 D06 phylloquinone catabolic process          4051.0, 57834.0, 66002.0 
GO:0018057 BP 1.64e-04   3/736     5/28555 D09 peptidyl-lysine oxidation                4015.0, 84171.0, 84695.0 
GO:0036101 BP 1.64e-04   3/736     5/28555 D09 leukotriene B4 catabolic process         4051.0, 57834.0, 66002.0 
GO:0009611 BP 1.65e-04   8/736    61/28555 D03 response to wounding                     677.0, 678.0, 2149.0, 3371.0, 3399.0, 3691.0, 4192.0, 6657.0 
GO:0035195 BP 1.55e-05   1/736   548/28555 D10 gene silencing by miRNA                  84962.0 
GO:0006396 BP 3.11e-05   0/736   420/28555 D07 RNA processing                            
GO:0050911 BP 4.54e-05   0/736   403/28555 D05 detection of chemical stimulus involved in sensory perception of smell  
GO:0097729 CC 1.19e-07   7/736    11/28555 D06 9+2 motile cilium                        1767.0, 1770.0, 7802.0, 8701.0, 80217.0, 83538.0, 221421.0 
GO:0030286 CC 1.38e-07   9/736    25/28555 D03 dynein complex                           1767.0, 1770.0, 7802.0, 8701.0, 55567.0, 56171.0, 79659.0, 196385.0, 201625.0 
GO:0036126 CC 2.34e-07  15/736    58/28555 D07 sperm flagellum                          493.0, 6103.0, 7802.0, 11092.0, 55329.0, 64446.0, 83894.0, 84223.0, 118491.0, 150483.0, 158067.0, 202500.0, 219621.0, 255101.0, 374407.0 
GO:0031514 CC 2.89e-07  35/736   100/28555 D05 motile cilium                            301.0, 1767.0, 1770.0, 4117.0, 7802.0, 8701.0, 23002.0, 27285.0, 55329.0, 55779.0, 79659.0, 79740.0, 79819.0, 83450.0, 83659.0, 83853.0, 84223.0, 84229.0, 84288.0, 85016.0, 85478.0, 92749.0, 115811.0, 122481.0, 146845.0, 154313.0, 154865.0, 200162.0, 221421.0, 222235.0, 345895.0, 348807.0, 374407.0, 387885.0, 402160.0 
GO:0036064 CC 4.81e-07  23/736   153/28555 D03 ciliary basal body                       6103.0, 11092.0, 23002.0, 29070.0, 79841.0, 79989.0, 80129.0, 80258.0, 84131.0, 85478.0, 92565.0, 115811.0, 115948.0, 118491.0, 128344.0, 134121.0, 154313.0, 199221.0, 220004.0, 225689.0, 257177.0, 286207.0, 348807.0 
GO:0005929 CC 5.13e-07  31/736   208/28555 D04 cilium                                   4117.0, 4853.0, 6608.0, 7802.0, 8842.0, 23432.0, 25790.0, 51473.0, 55036.0, 55259.0, 55582.0, 56171.0, 79659.0, 79989.0, 83657.0, 83853.0, 84747.0, 92565.0, 93233.0, 115948.0, 127733.0, 159686.0, 161003.0, 165186.0, 192668.0, 200373.0, 201625.0, 220136.0, 257177.0, 389799.0, 399949.0 
GO:0062023 CC 5.71e-07  34/736   374/28555 D04 collagen-containing extracellular matrix 165.0, 284.0, 301.0, 302.0, 655.0, 1191.0, 1288.0, 1292.0, 1295.0, 1512.0, 2006.0, 2202.0, 2239.0, 2255.0, 3371.0, 3491.0, 3910.0, 4052.0, 4147.0, 4192.0, 5104.0, 5858.0, 5919.0, 6423.0, 6678.0, 8076.0, 8406.0, 10082.0, 22915.0, 23213.0, 25890.0, 81578.0, 157869.0, 284217.0 
GO:0005858 CC 7.23e-07   8/736    14/28555 D04 axonemal dynein complex                  55259.0, 55567.0, 56171.0, 64446.0, 79819.0, 85478.0, 92749.0, 126820.0 
GO:0005874 CC 7.92e-07  25/736   294/28555 D06 microtubule                              1767.0, 1770.0, 4920.0, 8701.0, 9576.0, 10383.0, 10801.0, 27285.0, 51473.0, 55567.0, 55582.0, 56171.0, 56890.0, 57619.0, 64446.0, 79659.0, 80086.0, 80258.0, 83657.0, 83659.0, 196385.0, 200162.0, 201625.0, 341019.0, 642273.0 
GO:0005856 CC 8.10e-07  37/736   403/28555 D05 cytoskeleton                             800.0, 1191.0, 1756.0, 4478.0, 5493.0, 5774.0, 5784.0, 7205.0, 7431.0, 8139.0, 8444.0, 8767.0, 9051.0, 10383.0, 11099.0, 23580.0, 55561.0, 55779.0, 57545.0, 57619.0, 57639.0, 80206.0, 83481.0, 83894.0, 84229.0, 84288.0, 85016.0, 122786.0, 127003.0, 143162.0, 159686.0, 192668.0, 202500.0, 222235.0, 257019.0, 347736.0, 440836.0 
GO:0005930 CC 8.46e-07  38/736   109/28555 D02 axoneme                                  1767.0, 1770.0, 4117.0, 7802.0, 8701.0, 9576.0, 10801.0, 29070.0, 51473.0, 54777.0, 55036.0, 55130.0, 55329.0, 64446.0, 79659.0, 79819.0, 80217.0, 80258.0, 83450.0, 83538.0, 85478.0, 92749.0, 93233.0, 115948.0, 118491.0, 123872.0, 132851.0, 144535.0, 150082.0, 154313.0, 158067.0, 158798.0, 196385.0, 199221.0, 200373.0, 221421.0, 345895.0, 374407.0 
GO:0009986 CC 1.28e-06  37/736   572/28555 D02 cell surface                             301.0, 302.0, 726.0, 948.0, 960.0, 1191.0, 1756.0, 1829.0, 2149.0, 2191.0, 2239.0, 2255.0, 2348.0, 3691.0, 4057.0, 4478.0, 4853.0, 4920.0, 6424.0, 6678.0, 7412.0, 8406.0, 8842.0, 9358.0, 10082.0, 10268.0, 10788.0, 23213.0, 23601.0, 54587.0, 57007.0, 84168.0, 118429.0, 132112.0, 135228.0, 340348.0, 100133941.0 
GO:0005604 CC 1.43e-06  12/736    83/28555 D05 basement membrane                        283.0, 302.0, 954.0, 3371.0, 3691.0, 3910.0, 6678.0, 9423.0, 55214.0, 151887.0, 158326.0, 284217.0 
GO:0015629 CC 1.65e-06  22/736   244/28555 D06 actin cytoskeleton                       114.0, 283.0, 395.0, 800.0, 2633.0, 4046.0, 4645.0, 4647.0, 4648.0, 4921.0, 5074.0, 8538.0, 10788.0, 10801.0, 11170.0, 23022.0, 23580.0, 26166.0, 79026.0, 91807.0, 171024.0, 375307.0 
GO:0005576 CC 2.11e-06  94/736  1793/28555 D02 extracellular region                     165.0, 283.0, 284.0, 301.0, 302.0, 338.0, 652.0, 655.0, 685.0, 720.0, 721.0, 729.0, 1117.0, 1191.0, 1288.0, 1292.0, 1295.0, 1356.0, 1512.0, 1767.0, 1950.0, 2006.0, 2149.0, 2153.0, 2171.0, 2202.0, 2239.0, 2255.0, 2633.0, 3082.0, 3371.0, 3426.0, 3488.0, 3910.0, 3931.0, 4015.0, 4052.0, 4057.0, 4192.0, 4828.0, 4853.0, 4922.0, 4982.0, 5104.0, 5360.0, 5627.0, 5648.0, 5858.0, 5919.0, 5991.0, 6678.0, 6993.0, 7276.0, 7483.0, 8076.0, 9244.0, 9358.0, 9423.0, 10082.0, 10383.0, 11167.0, 22915.0, 23418.0, 25890.0, 25891.0, 55036.0, 55582.0, 56477.0, 60675.0, 79411.0, 79625.0, 80217.0, 81578.0, 83538.0, 83539.0, 83853.0, 84624.0, 84695.0, 118429.0, 123872.0, 127731.0, 129080.0, 135228.0, 146177.0, 163175.0, 163479.0, 169044.0, 200162.0, 220136.0, 225689.0, 284217.0, 286223.0, 390664.0, 729085.0 
GO:0005615 CC 2.32e-06  78/736  1685/28555 D02 extracellular space                      165.0, 218.0, 283.0, 284.0, 301.0, 302.0, 338.0, 652.0, 655.0, 685.0, 720.0, 721.0, 948.0, 1117.0, 1191.0, 1288.0, 1292.0, 1295.0, 1356.0, 1512.0, 1809.0, 1950.0, 2054.0, 2191.0, 2202.0, 2255.0, 2660.0, 3082.0, 3371.0, 3426.0, 3488.0, 3568.0, 3931.0, 4015.0, 4057.0, 4323.0, 4478.0, 4982.0, 5104.0, 5276.0, 5360.0, 5627.0, 5648.0, 5919.0, 6423.0, 6424.0, 6678.0, 7276.0, 7412.0, 7483.0, 8842.0, 9111.0, 9244.0, 10082.0, 11167.0, 23213.0, 25890.0, 27151.0, 51280.0, 79258.0, 79625.0, 81578.0, 83690.0, 84171.0, 84417.0, 84695.0, 93035.0, 123920.0, 124857.0, 135228.0, 144568.0, 159686.0, 163175.0, 169044.0, 221476.0, 283659.0, 284217.0, 643866.0 
GO:0016323 CC 2.45e-06  19/736   210/28555 D04 basolateral plasma membrane              114.0, 301.0, 302.0, 358.0, 368.0, 493.0, 960.0, 975.0, 2054.0, 2064.0, 2348.0, 3773.0, 4478.0, 4547.0, 6563.0, 83481.0, 143162.0, 254428.0, 387700.0 
GO:0005737 CC 3.89e-06 212/736  4659/28555 D02 cytoplasm                                108.0, 148.0, 165.0, 203.0, 301.0, 302.0, 338.0, 358.0, 395.0, 677.0, 678.0, 726.0, 818.0, 824.0, 828.0, 839.0, 948.0, 1191.0, 1261.0, 1466.0, 1610.0, 1767.0, 1837.0, 1843.0, 1903.0, 2070.0, 2171.0, 2191.0, 2255.0, 2633.0, 2635.0, 2660.0, 2670.0, 3280.0, 3399.0, 3664.0, 3707.0, 4057.0, 4093.0, 4117.0, 4323.0, 4478.0, 4494.0, 4495.0, 4496.0, 4645.0, 4647.0, 4648.0, 4772.0, 4929.0, 5074.0, 5321.0, 5333.0, 5480.0, 5493.0, 5613.0, 5630.0, 5774.0, 5784.0, 5920.0, 5990.0, 6424.0, 6657.0, 6674.0, 6678.0, 7053.0, 7205.0, 7431.0, 7465.0, 7546.0, 7802.0, 8139.0, 8412.0, 8444.0, 8556.0, 8767.0, 8877.0, 8908.0, 9051.0, 9111.0, 9423.0, 9940.0, 9963.0, 10140.0, 10233.0, 10383.0, 10413.0, 10628.0, 10788.0, 10801.0, 11099.0, 11170.0, 22881.0, 23180.0, 23224.0, 23498.0, 23566.0, 23580.0, 24137.0, 25816.0, 25897.0, 25937.0, 26112.0, 26137.0, 26166.0, 26206.0, 26292.0, 26353.0, 26471.0, 27233.0, 27285.0, 29969.0, 51364.0, 51473.0, 51741.0, 54102.0, 54857.0, 55036.0, 55240.0, 55561.0, 55582.0, 55771.0, 55779.0, 55805.0, 55815.0, 57639.0, 57664.0, 60494.0, 63898.0, 63901.0, 64855.0, 65975.0, 66002.0, 79026.0, 79442.0, 79649.0, 79858.0, 79998.0, 80086.0, 80206.0, 83450.0, 83481.0, 83538.0, 83657.0, 83659.0, 83853.0, 83894.0, 83987.0, 84223.0, 84229.0, 84282.0, 84288.0, 84417.0, 84695.0, 85016.0, 91807.0, 91947.0, 92344.0, 92565.0, 93663.0, 113146.0, 115362.0, 115811.0, 120376.0, 120379.0, 122046.0, 122481.0, 122786.0, 123872.0, 124540.0, 126820.0, 127003.0, 128153.0, 130589.0, 132671.0, 133690.0, 138255.0, 139212.0, 143162.0, 146845.0, 150290.0, 151651.0, 151827.0, 153657.0, 158067.0, 159989.0, 160492.0, 167838.0, 199221.0, 201625.0, 202243.0, 202500.0, 203447.0, 204851.0, 219285.0, 219621.0, 220388.0, 225689.0, 255101.0, 255119.0, 257177.0, 285025.0, 286187.0, 338323.0, 339145.0, 341019.0, 342979.0, 347736.0, 352909.0, 375307.0, 399949.0, 401236.0 
GO:0005886 CC 4.29e-06 166/736  4459/28555 D03 plasma membrane                          108.0, 114.0, 148.0, 187.0, 218.0, 284.0, 301.0, 302.0, 338.0, 358.0, 368.0, 493.0, 685.0, 720.0, 721.0, 800.0, 824.0, 948.0, 954.0, 960.0, 975.0, 1261.0, 1356.0, 1824.0, 1829.0, 1837.0, 1903.0, 1950.0, 2014.0, 2054.0, 2064.0, 2149.0, 2150.0, 2153.0, 2171.0, 2191.0, 2239.0, 2255.0, 2348.0, 2633.0, 2669.0, 2846.0, 2863.0, 3568.0, 3691.0, 3760.0, 3764.0, 3769.0, 3773.0, 4046.0, 4057.0, 4323.0, 4478.0, 4853.0, 4920.0, 4921.0, 4982.0, 5023.0, 5074.0, 5251.0, 5333.0, 5338.0, 5355.0, 5493.0, 5627.0, 5754.0, 5774.0, 5872.0, 5996.0, 6121.0, 6560.0, 6563.0, 6583.0, 6608.0, 6744.0, 7205.0, 7412.0, 7431.0, 8842.0, 8877.0, 8938.0, 9051.0, 9187.0, 9358.0, 9620.0, 9963.0, 10060.0, 10082.0, 10268.0, 10345.0, 10788.0, 22801.0, 23002.0, 23022.0, 23180.0, 23213.0, 23418.0, 23566.0, 23580.0, 23601.0, 25937.0, 26031.0, 26266.0, 27151.0, 28965.0, 28968.0, 51196.0, 51285.0, 51741.0, 51760.0, 53826.0, 54102.0, 54847.0, 54857.0, 55240.0, 55504.0, 57007.0, 57158.0, 57216.0, 57664.0, 57722.0, 64855.0, 79026.0, 79258.0, 79659.0, 79674.0, 79971.0, 81031.0, 81839.0, 83987.0, 84168.0, 84552.0, 84962.0, 91653.0, 91947.0, 93663.0, 94120.0, 94121.0, 113026.0, 113146.0, 116443.0, 118429.0, 122786.0, 123872.0, 132112.0, 135228.0, 138255.0, 146802.0, 154664.0, 161003.0, 164091.0, 166929.0, 196051.0, 199920.0, 202374.0, 220074.0, 221935.0, 254428.0, 255101.0, 283659.0, 286207.0, 340348.0, 342979.0, 375307.0, 387700.0, 644139.0 
GO:0036157 CC 4.56e-06   5/736    11/28555 D05 outer dynein arm                         1767.0, 1770.0, 64446.0, 93233.0, 118491.0 
GO:0005902 CC 9.19e-06  10/736    68/28555 D05 microvillus                              284.0, 960.0, 4478.0, 4647.0, 4648.0, 7412.0, 8842.0, 10788.0, 23418.0, 51741.0 
GO:0016324 CC 1.08e-05  24/736   342/28555 D04 apical plasma membrane                   114.0, 301.0, 358.0, 368.0, 948.0, 960.0, 1829.0, 2064.0, 2348.0, 4478.0, 4647.0, 4921.0, 6583.0, 8842.0, 9963.0, 23418.0, 51364.0, 57216.0, 57619.0, 66002.0, 84417.0, 84552.0, 117583.0, 257177.0 
GO:0005788 CC 1.19e-05  22/736   299/28555 D04 endoplasmic reticulum lumen              338.0, 652.0, 720.0, 1288.0, 1292.0, 1295.0, 1356.0, 2153.0, 3371.0, 3488.0, 3491.0, 4052.0, 4547.0, 11167.0, 51280.0, 54587.0, 55214.0, 81578.0, 143888.0, 169044.0, 340348.0, 493869.0 
GO:0042383 CC 4.12e-05  11/736    97/28555 D04 sarcolemma                               301.0, 358.0, 1292.0, 1756.0, 3764.0, 7412.0, 23336.0, 28965.0, 79026.0, 81493.0, 113146.0 
GO:0001534 CC 6.69e-05   3/736     4/28555 D02 radial spoke                             154313.0, 221421.0, 345895.0 
GO:0030018 CC 7.68e-05  12/736   122/28555 D02 Z disc                                   148.0, 493.0, 1466.0, 1756.0, 23022.0, 23224.0, 27295.0, 57158.0, 80206.0, 81493.0, 113146.0, 171024.0 
GO:0005925 CC 1.10e-04  25/736   416/28555 D05 focal adhesion                           301.0, 726.0, 824.0, 960.0, 975.0, 1466.0, 2191.0, 3371.0, 3691.0, 4323.0, 4478.0, 4921.0, 5754.0, 7205.0, 7431.0, 8412.0, 9358.0, 11170.0, 22801.0, 23022.0, 23224.0, 79026.0, 84962.0, 85440.0, 171024.0 
GO:0031982 CC 2.26e-04  13/736   157/28555 D04 vesicle                                  301.0, 302.0, 655.0, 828.0, 975.0, 4478.0, 4547.0, 4645.0, 4647.0, 4648.0, 8767.0, 8842.0, 79026.0 
GO:0005912 CC 3.26e-04  13/736   163/28555 D05 adherens junction                        301.0, 302.0, 1824.0, 23336.0, 23418.0, 23580.0, 23650.0, 27295.0, 57619.0, 64855.0, 84962.0, 117583.0, 340348.0 
GO:0031012 CC 6.44e-04  16/736   244/28555 D03 extracellular matrix                     1288.0, 1295.0, 1842.0, 2006.0, 2202.0, 3491.0, 4015.0, 4052.0, 4147.0, 4323.0, 4982.0, 5919.0, 57188.0, 79625.0, 169044.0, 284217.0 
GO:0097545 CC 6.63e-04   2/736     2/28555 D02 axonemal outer doublet                   348807.0, 387885.0 
GO:0031092 CC 7.97e-04   4/736    17/28555 D07 platelet alpha granule membrane          948.0, 6678.0, 94121.0, 135228.0 
GO:0060091 CC 8.67e-04   3/736     8/28555 D07 kinocilium                               8556.0, 51473.0, 221421.0 
GO:0043231 CC 9.82e-04  39/736   870/28555 D04 intracellular membrane-bounded organelle 148.0, 338.0, 493.0, 1191.0, 1512.0, 1829.0, 2054.0, 2846.0, 4051.0, 4922.0, 5321.0, 5480.0, 6608.0, 6678.0, 7161.0, 8309.0, 8444.0, 8463.0, 8877.0, 11037.0, 22881.0, 26031.0, 54498.0, 55214.0, 57007.0, 57188.0, 57834.0, 66002.0, 79442.0, 85439.0, 91947.0, 114885.0, 124540.0, 132671.0, 142910.0, 154664.0, 171024.0, 286207.0, 729085.0 
GO:0043034 CC 1.00e-03   4/736    18/28555 D02 costamere                                1756.0, 23336.0, 79026.0, 113146.0 
GO:0045121 CC 1.04e-03  15/736   231/28555 D04 membrane raft                            108.0, 114.0, 284.0, 302.0, 493.0, 824.0, 948.0, 1756.0, 5023.0, 23180.0, 23213.0, 79026.0, 161003.0, 199920.0, 100133941.0 
GO:0016328 CC 1.06e-03   7/736    62/28555 D02 lateral plasma membrane                  301.0, 368.0, 1756.0, 1829.0, 5872.0, 57216.0, 81839.0 
GO:0005730 CC 1.58e-04  12/736  1183/28555 D05 nucleolus                                283.0, 3691.0, 7465.0, 8556.0, 29969.0, 79858.0, 85439.0, 92344.0, 151827.0, 284434.0, 345895.0, 375298.0 
GO:0005739 CC 5.60e-04  15/736  1285/28555 D05 mitochondrion                            33.0, 1191.0, 1583.0, 2645.0, 3764.0, 6583.0, 6993.0, 7161.0, 7764.0, 23224.0, 26292.0, 51741.0, 63874.0, 80201.0, 132671.0 
GO:0008569 MF 1.82e-07   8/736    18/28555 D10 ATP-dependent microtubule motor activity, minus-end-directed 1767.0, 1770.0, 8701.0, 55567.0, 56171.0, 79659.0, 196385.0, 201625.0 
GO:0045505 MF 3.69e-07   9/736    28/28555 D03 dynein intermediate chain binding        1767.0, 1770.0, 8701.0, 55567.0, 56171.0, 79659.0, 83657.0, 139212.0, 196385.0 
GO:0005201 MF 5.28e-07  18/736   137/28555 D02 extracellular matrix structural constituent 165.0, 1288.0, 1295.0, 2006.0, 2202.0, 3371.0, 3491.0, 3910.0, 4052.0, 4147.0, 6678.0, 8076.0, 8406.0, 22915.0, 25890.0, 157869.0, 169044.0, 284217.0 
GO:0051959 MF 4.16e-06   7/736    27/28555 D03 dynein light intermediate chain binding  1767.0, 1770.0, 8701.0, 55567.0, 56171.0, 79659.0, 196385.0 
GO:0005515 MF 5.89e-06 410/736 12369/28555 D02 protein binding                          33.0, 148.0, 187.0, 218.0, 283.0, 301.0, 302.0, 338.0, 358.0, 493.0, 652.0, 655.0, 677.0, 678.0, 685.0, 729.0, 761.0, 800.0, 818.0, 824.0, 839.0, 948.0, 954.0, 960.0, 975.0, 1191.0, 1261.0, 1288.0, 1292.0, 1295.0, 1466.0, 1512.0, 1583.0, 1610.0, 1756.0, 1770.0, 1809.0, 1824.0, 1837.0, 1843.0, 1903.0, 1950.0, 2006.0, 2014.0, 2054.0, 2064.0, 2070.0, 2149.0, 2150.0, 2153.0, 2171.0, 2191.0, 2202.0, 2239.0, 2255.0, 2302.0, 2348.0, 2353.0, 2633.0, 2635.0, 2645.0, 2660.0, 2669.0, 2670.0, 2863.0, 3037.0, 3082.0, 3280.0, 3371.0, 3397.0, 3399.0, 3426.0, 3488.0, 3491.0, 3568.0, 3664.0, 3691.0, 3707.0, 3760.0, 3764.0, 3910.0, 3931.0, 4015.0, 4052.0, 4057.0, 4093.0, 4117.0, 4147.0, 4192.0, 4323.0, 4478.0, 4487.0, 4494.0, 4495.0, 4496.0, 4547.0, 4593.0, 4645.0, 4647.0, 4648.0, 4772.0, 4828.0, 4853.0, 4920.0, 4921.0, 4922.0, 4929.0, 4982.0, 5023.0, 5074.0, 5104.0, 5224.0, 5241.0, 5276.0, 5333.0, 5338.0, 5355.0, 5480.0, 5493.0, 5613.0, 5627.0, 5630.0, 5648.0, 5754.0, 5774.0, 5784.0, 5872.0, 5919.0, 5920.0, 5990.0, 5991.0, 5992.0, 6097.0, 6103.0, 6424.0, 6560.0, 6583.0, 6608.0, 6657.0, 6662.0, 6678.0, 6932.0, 6993.0, 7025.0, 7050.0, 7105.0, 7161.0, 7205.0, 7276.0, 7431.0, 7465.0, 7483.0, 7567.0, 7764.0, 7802.0, 8139.0, 8309.0, 8406.0, 8412.0, 8463.0, 8538.0, 8556.0, 8736.0, 8767.0, 8842.0, 8877.0, 8938.0, 9051.0, 9111.0, 9121.0, 9182.0, 9187.0, 9227.0, 9244.0, 9317.0, 9413.0, 9423.0, 9963.0, 10082.0, 10140.0, 10233.0, 10268.0, 10345.0, 10383.0, 10413.0, 10628.0, 10801.0, 10838.0, 10848.0, 10974.0, 11092.0, 11099.0, 11167.0, 11170.0, 11185.0, 22915.0, 23002.0, 23022.0, 23034.0, 23051.0, 23224.0, 23336.0, 23418.0, 23432.0, 23498.0, 23566.0, 23580.0, 23650.0, 24137.0, 25790.0, 25816.0, 25897.0, 25937.0, 26020.0, 26031.0, 26150.0, 26206.0, 26266.0, 26292.0, 26353.0, 26471.0, 27141.0, 27295.0, 29015.0, 29070.0, 29969.0, 51196.0, 51280.0, 51285.0, 51364.0, 51473.0, 51741.0, 51760.0, 53826.0, 54587.0, 54796.0, 54830.0, 55130.0, 55240.0, 55259.0, 55304.0, 55329.0, 55365.0, 55504.0, 55561.0, 55582.0, 55779.0, 55805.0, 55815.0, 56477.0, 56890.0, 56956.0, 57007.0, 57134.0, 57158.0, 57188.0, 57216.0, 57639.0, 57834.0, 60494.0, 60529.0, 60675.0, 63874.0, 63898.0, 63901.0, 64446.0, 64855.0, 66000.0, 66002.0, 79026.0, 79047.0, 79583.0, 79659.0, 79674.0, 79858.0, 79968.0, 79971.0, 79998.0, 80125.0, 80129.0, 80206.0, 80258.0, 80270.0, 81493.0, 81839.0, 83450.0, 83538.0, 83659.0, 83853.0, 83879.0, 83987.0, 84168.0, 84171.0, 84217.0, 84229.0, 84282.0, 84332.0, 84417.0, 84552.0, 84645.0, 84695.0, 84747.0, 84962.0, 85016.0, 85439.0, 85440.0, 91319.0, 91653.0, 91947.0, 92344.0, 92565.0, 93233.0, 94120.0, 94121.0, 113146.0, 113452.0, 114885.0, 115362.0, 115948.0, 116443.0, 117583.0, 118429.0, 120379.0, 122786.0, 123920.0, 124540.0, 124857.0, 126820.0, 127733.0, 128153.0, 128344.0, 128553.0, 132671.0, 132851.0, 133923.0, 134121.0, 139212.0, 143162.0, 144455.0, 146845.0, 150082.0, 150290.0, 150483.0, 151651.0, 152206.0, 153478.0, 153643.0, 153657.0, 154313.0, 154865.0, 157753.0, 158067.0, 158326.0, 158787.0, 158798.0, 159686.0, 159989.0, 160777.0, 161003.0, 161502.0, 164091.0, 166929.0, 167838.0, 169166.0, 171024.0, 192668.0, 196051.0, 199221.0, 199920.0, 200132.0, 201456.0, 201798.0, 202243.0, 204851.0, 219285.0, 219621.0, 220004.0, 220136.0, 220388.0, 220929.0, 220963.0, 221421.0, 221476.0, 225689.0, 252983.0, 254295.0, 254428.0, 254956.0, 255119.0, 257019.0, 283152.0, 283948.0, 284217.0, 285025.0, 339145.0, 340348.0, 341019.0, 342979.0, 374407.0, 374618.0, 375287.0, 375307.0, 387700.0, 389799.0, 390664.0, 440836.0, 493869.0, 642273.0, 647309.0, 100133941.0 
GO:1904929 MF 6.30e-06   4/736     6/28555 D05 coreceptor activity involved in Wnt signaling pathway, planar cell polarity pathway 2239.0, 4920.0, 5754.0, 10082.0 
GO:0005509 MF 2.87e-05  38/736   703/28555 D05 calcium ion binding                      301.0, 302.0, 824.0, 828.0, 1824.0, 1829.0, 1950.0, 2202.0, 2591.0, 4052.0, 4147.0, 4853.0, 5321.0, 5333.0, 5627.0, 5648.0, 6678.0, 7053.0, 8938.0, 9620.0, 11167.0, 22915.0, 23213.0, 23418.0, 25891.0, 29930.0, 51760.0, 56171.0, 57134.0, 79645.0, 80258.0, 84288.0, 84698.0, 133690.0, 158158.0, 219621.0, 389118.0, 100130771.0 
GO:0005518 MF 4.21e-05   9/736    65/28555 D03 collagen binding                         165.0, 960.0, 1292.0, 4015.0, 4593.0, 4921.0, 6678.0, 22801.0, 84168.0 
GO:0005516 MF 5.99e-05  16/736   198/28555 D03 calmodulin binding                       114.0, 165.0, 493.0, 800.0, 818.0, 2669.0, 3707.0, 4645.0, 4647.0, 5260.0, 5996.0, 8877.0, 10788.0, 84223.0, 128153.0, 200373.0 
GO:0008201 MF 9.50e-05  14/736   164/28555 D04 heparin binding                          283.0, 338.0, 652.0, 655.0, 1842.0, 2255.0, 2660.0, 3491.0, 4057.0, 4192.0, 5104.0, 11167.0, 79625.0, 151887.0 
GO:0003723 MF 1.65e-05  13/736  1384/28555 D04 RNA binding                              302.0, 677.0, 678.0, 6103.0, 7205.0, 23034.0, 23580.0, 79026.0, 79730.0, 83481.0, 124540.0, 255101.0, 375287.0 
GO:0004984 MF 4.54e-05   0/736   403/28555 D04 olfactory receptor activity               
```
