## Supplementary material for "Genetic and environmental regulation of caudate nucleus transcriptome: insight into schizophrenia risk and the dopamine system": Data S7: GO_analysis_module_midnightblue.txt

```
GO:0060333 BP 8.43e-08  12/318    70/28555 D07 interferon-gamma-mediated signaling pathway 2634.0, 3106.0, 3107.0, 3133.0, 3383.0, 3659.0, 3665.0, 4502.0, 6672.0, 7157.0, 10346.0, 85363.0 
GO:0071260 BP 1.38e-07   9/318    74/28555 D05 cellular response to mechanical stimulus 1265.0, 3659.0, 4055.0, 4615.0, 7132.0, 8795.0, 8797.0, 9531.0, 50848.0 
GO:0002576 BP 1.52e-07  11/318   124/28555 D08 platelet degranulation                   12.0, 710.0, 3690.0, 5054.0, 5175.0, 5552.0, 7040.0, 7076.0, 7414.0, 8407.0, 9948.0 
GO:1902042 BP 1.87e-07  10/318    38/28555 D10 negative regulation of extrinsic apoptotic signaling pathway via death domain receptors 3162.0, 3383.0, 4846.0, 5054.0, 7128.0, 8737.0, 8795.0, 8797.0, 64114.0, 85450.0 
GO:0071222 BP 2.29e-07  12/318   158/28555 D06 cellular response to lipopolysaccharide  2920.0, 3383.0, 4615.0, 5054.0, 6347.0, 7128.0, 7133.0, 7474.0, 7538.0, 22904.0, 79155.0, 80149.0 
GO:0050900 BP 2.66e-07  16/318   131/28555 D05 leukocyte migration                      2683.0, 3383.0, 3678.0, 3690.0, 4627.0, 5175.0, 6464.0, 7040.0, 7056.0, 8140.0, 8793.0, 8795.0, 8797.0, 9123.0, 50848.0, 54210.0 
GO:0001525 BP 2.97e-07  18/318   227/28555 D03 angiogenesis                             388.0, 1284.0, 1890.0, 2321.0, 3162.0, 3678.0, 3725.0, 4627.0, 5054.0, 6303.0, 6347.0, 6464.0, 9289.0, 51129.0, 51330.0, 54567.0, 54922.0, 80149.0 
GO:0016032 BP 3.21e-07  22/318   464/28555 D03 viral process                            3106.0, 3107.0, 3133.0, 3315.0, 4055.0, 4792.0, 4928.0, 6464.0, 6672.0, 6774.0, 6890.0, 7132.0, 7157.0, 7538.0, 8737.0, 10346.0, 22918.0, 25939.0, 54855.0, 80149.0, 85363.0, 151636.0 
GO:0002474 BP 3.47e-07   6/318    26/28555 D04 antigen processing and presentation of peptide antigen via MHC class I 3106.0, 3107.0, 3133.0, 6890.0, 9871.0, 10802.0 
GO:0016477 BP 3.68e-07  14/318   231/28555 D04 cell migration                           388.0, 694.0, 1969.0, 2260.0, 2321.0, 3690.0, 3915.0, 4739.0, 7040.0, 7128.0, 9050.0, 9289.0, 55616.0, 83666.0 
GO:0034097 BP 3.84e-07   8/318    42/28555 D04 response to cytokine                     3570.0, 3725.0, 4170.0, 4791.0, 5966.0, 7076.0, 9180.0, 9261.0 
GO:0009615 BP 4.10e-07  11/318   109/28555 D05 response to virus                        602.0, 2268.0, 3315.0, 3665.0, 4615.0, 8519.0, 10346.0, 10410.0, 10581.0, 11213.0, 56829.0 
GO:0006954 BP 4.21e-07  29/318   387/28555 D04 inflammatory response                    12.0, 133.0, 604.0, 650.0, 728.0, 837.0, 1969.0, 2357.0, 2358.0, 2920.0, 3428.0, 3554.0, 4615.0, 5966.0, 6347.0, 6556.0, 6774.0, 7040.0, 7097.0, 7128.0, 7132.0, 7133.0, 8737.0, 9261.0, 10758.0, 50848.0, 64332.0, 79155.0, 80149.0 
GO:0032496 BP 4.51e-07  11/318   138/28555 D05 response to lipopolysaccharide           133.0, 728.0, 1439.0, 3725.0, 4257.0, 4791.0, 4846.0, 6556.0, 7056.0, 9261.0, 11213.0 
GO:0051607 BP 4.61e-07  17/318   201/28555 D07 defense response to virus                3428.0, 3659.0, 3665.0, 5359.0, 8519.0, 10346.0, 10410.0, 10581.0, 25939.0, 54541.0, 56829.0, 80149.0, 83666.0, 85363.0, 91607.0, 151636.0, 197259.0 
GO:0050731 BP 4.61e-07   9/318    85/28555 D10 positive regulation of peptidyl-tyrosine phosphorylation 3383.0, 3570.0, 3678.0, 3690.0, 5008.0, 5175.0, 7040.0, 7157.0, 30844.0 
GO:0050776 BP 5.21e-07  11/318   140/28555 D04 regulation of immune response            604.0, 3106.0, 3107.0, 3133.0, 3383.0, 3665.0, 5819.0, 8519.0, 9976.0, 54210.0, 64115.0 
GO:0043065 BP 5.26e-07  21/318   352/28555 D07 positive regulation of apoptotic process 133.0, 388.0, 604.0, 650.0, 2683.0, 3162.0, 3725.0, 4616.0, 7052.0, 7157.0, 7704.0, 8462.0, 8737.0, 8795.0, 8797.0, 26524.0, 51330.0, 54507.0, 64857.0, 79845.0, 90427.0 
GO:0043312 BP 5.83e-07  25/318   482/28555 D09 neutrophil degranulation                 12.0, 728.0, 1265.0, 2040.0, 2268.0, 2357.0, 2358.0, 2683.0, 3106.0, 3107.0, 4257.0, 4860.0, 5175.0, 5329.0, 5836.0, 5873.0, 6556.0, 7097.0, 7133.0, 7414.0, 10970.0, 11025.0, 22918.0, 64114.0, 83716.0 
GO:0050729 BP 6.22e-07  10/318    88/28555 D07 positive regulation of inflammatory response 2828.0, 4792.0, 5008.0, 5054.0, 7052.0, 7097.0, 7132.0, 7474.0, 8737.0, 64332.0 
GO:0043066 BP 6.62e-07  23/318   486/28555 D07 negative regulation of apoptotic process 597.0, 602.0, 1026.0, 1263.0, 3315.0, 4170.0, 4609.0, 4615.0, 4792.0, 5272.0, 5292.0, 5329.0, 6464.0, 7076.0, 7157.0, 7474.0, 8737.0, 8793.0, 9021.0, 9531.0, 51129.0, 51804.0, 56892.0 
GO:0060337 BP 7.10e-07  12/318    66/28555 D07 type I interferon signaling pathway      2634.0, 3106.0, 3107.0, 3133.0, 3659.0, 3665.0, 4615.0, 6672.0, 8519.0, 10410.0, 10581.0, 25939.0 
GO:0006974 BP 7.11e-07  14/318   244/28555 D04 cellular response to DNA damage stimulus 602.0, 604.0, 1026.0, 1263.0, 3665.0, 4609.0, 7157.0, 7832.0, 9261.0, 9766.0, 25939.0, 80149.0, 91607.0, 151636.0 
GO:0007165 BP 7.53e-07  32/318  1040/28555 D04 signal transduction                      133.0, 728.0, 1017.0, 1192.0, 1439.0, 1890.0, 2357.0, 3485.0, 3566.0, 4055.0, 4615.0, 4739.0, 5175.0, 5329.0, 5829.0, 5880.0, 6347.0, 6398.0, 6774.0, 7097.0, 8614.0, 8793.0, 8797.0, 9052.0, 9064.0, 9322.0, 9754.0, 10135.0, 29941.0, 51655.0, 54567.0, 54922.0 
GO:0019221 BP 7.78e-07  28/318   283/28555 D06 cytokine-mediated signaling pathway      604.0, 1026.0, 1052.0, 1439.0, 2152.0, 2357.0, 2920.0, 3162.0, 3383.0, 3554.0, 3566.0, 3570.0, 4170.0, 4609.0, 5008.0, 5292.0, 6347.0, 6464.0, 6774.0, 7040.0, 7076.0, 7132.0, 7133.0, 7157.0, 9021.0, 9180.0, 11213.0, 200081.0 
GO:0045893 BP 8.33e-07  27/318   633/28555 D10 positive regulation of transcription, DNA-templated 602.0, 650.0, 1316.0, 2114.0, 3659.0, 3665.0, 3725.0, 4609.0, 4928.0, 5292.0, 5927.0, 6464.0, 6672.0, 6774.0, 7040.0, 7157.0, 7474.0, 7704.0, 9124.0, 9935.0, 10346.0, 23541.0, 51804.0, 83666.0, 84913.0, 85363.0, 151636.0 
GO:0045766 BP 8.48e-07  14/318   147/28555 D07 positive regulation of angiogenesis      133.0, 388.0, 694.0, 728.0, 2152.0, 2321.0, 3162.0, 3315.0, 4846.0, 5054.0, 7048.0, 7474.0, 51129.0, 80149.0 
GO:0030198 BP 9.96e-07  17/318   251/28555 D05 extracellular matrix organization        176.0, 602.0, 1282.0, 1284.0, 2683.0, 3383.0, 3678.0, 3690.0, 3915.0, 4791.0, 5054.0, 5175.0, 9510.0, 50848.0, 54507.0, 56999.0, 83716.0 
GO:0043123 BP 1.04e-06  13/318   182/28555 D08 positive regulation of I-kappaB kinase/NF-kappaB signaling 3162.0, 4055.0, 4615.0, 5966.0, 6398.0, 7052.0, 7132.0, 8737.0, 8795.0, 10346.0, 10758.0, 79155.0, 85363.0 
GO:0006468 BP 1.05e-06  20/318   456/28555 D07 protein phosphorylation                  650.0, 1017.0, 1263.0, 1326.0, 2260.0, 2268.0, 3985.0, 5166.0, 5292.0, 6347.0, 6482.0, 7040.0, 7048.0, 7474.0, 9064.0, 9261.0, 11213.0, 26524.0, 29941.0, 197259.0 
GO:0008285 BP 1.07e-06  21/318   413/28555 D05 negative regulation of cell population proliferation 133.0, 604.0, 650.0, 694.0, 1026.0, 2683.0, 3490.0, 3659.0, 4846.0, 5008.0, 7040.0, 7097.0, 7157.0, 7704.0, 7832.0, 8462.0, 8519.0, 9289.0, 9510.0, 26136.0, 54567.0 
GO:0010628 BP 1.07e-06  18/318   413/28555 D06 positive regulation of gene expression   650.0, 2152.0, 2615.0, 4609.0, 4615.0, 4846.0, 5272.0, 5359.0, 5873.0, 6556.0, 6774.0, 7040.0, 7097.0, 7157.0, 7474.0, 54567.0, 64115.0, 80149.0 
GO:0006915 BP 1.09e-06  31/318   548/28555 D04 apoptotic process                        388.0, 728.0, 840.0, 1263.0, 3659.0, 4055.0, 4615.0, 4616.0, 4792.0, 5272.0, 5292.0, 5359.0, 5552.0, 7048.0, 7097.0, 7128.0, 7704.0, 8462.0, 8737.0, 8793.0, 8795.0, 8797.0, 51330.0, 54507.0, 54541.0, 55332.0, 56892.0, 64651.0, 79155.0, 80149.0, 220441.0 
GO:0006955 BP 1.10e-06  18/318   291/28555 D02 immune response                          715.0, 728.0, 2634.0, 3106.0, 3107.0, 3133.0, 3554.0, 3566.0, 4055.0, 4860.0, 5008.0, 5272.0, 6398.0, 7097.0, 10346.0, 10410.0, 10581.0, 25939.0 
GO:0045944 BP 1.18e-06  37/318  1118/28555 D11 positive regulation of transcription by RNA polymerase II 602.0, 650.0, 1052.0, 1316.0, 3096.0, 3428.0, 3659.0, 3665.0, 3725.0, 4609.0, 4791.0, 4792.0, 5008.0, 5054.0, 5359.0, 5966.0, 6556.0, 6774.0, 7040.0, 7097.0, 7132.0, 7157.0, 7474.0, 7704.0, 8737.0, 9935.0, 10135.0, 10272.0, 22904.0, 23764.0, 28999.0, 51804.0, 55893.0, 64651.0, 79155.0, 80149.0, 85441.0 
GO:0045087 BP 1.70e-06  19/318   471/28555 D06 innate immune response                   639.0, 710.0, 715.0, 716.0, 837.0, 2268.0, 3133.0, 3428.0, 3665.0, 4615.0, 5966.0, 7097.0, 10346.0, 10865.0, 54210.0, 56829.0, 83666.0, 85363.0, 151636.0 
GO:0035456 BP 3.01e-06   4/318    10/28555 D05 response to interferon-beta              5359.0, 8519.0, 10410.0, 10581.0 
GO:0071276 BP 3.16e-06   6/318    37/28555 D06 cellular response to cadmium ion         3162.0, 3725.0, 4489.0, 4499.0, 4501.0, 4502.0 
GO:0032722 BP 3.16e-06   6/318    37/28555 D08 positive regulation of chemokine production 3162.0, 3566.0, 3570.0, 4615.0, 7097.0, 7474.0 
GO:0032757 BP 3.26e-06   7/318    57/28555 D08 positive regulation of interleukin-8 production 2152.0, 4615.0, 5054.0, 6774.0, 7097.0, 7474.0, 8737.0 
GO:0034341 BP 4.74e-06   5/318    23/28555 D05 response to interferon-gamma             6556.0, 6672.0, 8519.0, 10410.0, 10581.0 
GO:1902895 BP 5.08e-06   6/318    40/28555 D12 positive regulation of pri-miRNA transcription by RNA polymerase II 650.0, 3725.0, 6774.0, 7040.0, 7157.0, 84913.0 
GO:0032760 BP 5.90e-06   8/318    87/28555 D09 positive regulation of tumor necrosis factor production 3133.0, 3315.0, 4615.0, 6774.0, 7097.0, 7474.0, 8737.0, 9261.0 
GO:0045071 BP 6.81e-06   6/318    42/28555 D07 negative regulation of viral genome replication 3428.0, 5359.0, 8519.0, 10410.0, 10581.0, 56829.0 
GO:0008630 BP 6.81e-06   6/318    42/28555 D07 intrinsic apoptotic signaling pathway in response to DNA damage 597.0, 1969.0, 3162.0, 4170.0, 7132.0, 7133.0 
GO:0042832 BP 7.34e-06   5/318    25/28555 D06 defense response to protozoan            602.0, 2634.0, 3566.0, 4615.0, 6556.0 
GO:0007166 BP 1.02e-05  12/318   227/28555 D05 cell surface receptor signaling pathway  2358.0, 3554.0, 4615.0, 5175.0, 6347.0, 8519.0, 8793.0, 8795.0, 8797.0, 9289.0, 11025.0, 197259.0 
GO:0007155 BP 1.03e-05  18/318   486/28555 D02 cell adhesion                            176.0, 388.0, 1947.0, 1969.0, 2358.0, 2683.0, 3383.0, 3490.0, 3678.0, 3690.0, 3915.0, 4739.0, 5829.0, 6347.0, 7414.0, 8727.0, 9289.0, 51330.0 
GO:2000379 BP 1.10e-05   5/318    27/28555 D06 positive regulation of reactive oxygen species metabolic process 1026.0, 7048.0, 7157.0, 8737.0, 80149.0 
GO:0051092 BP 1.26e-05  10/318   159/28555 D12 positive regulation of NF-kappaB transcription factor activity 3383.0, 4615.0, 4791.0, 6774.0, 7097.0, 7474.0, 8737.0, 10346.0, 11213.0, 85363.0 
GO:0042771 BP 1.32e-05   5/318    28/28555 D08 intrinsic apoptotic signaling pathway in response to DNA damage by p53 class mediator 602.0, 1026.0, 3428.0, 7157.0, 54541.0 
GO:0003176 BP 1.35e-05   3/318     5/28555 D05 aortic valve development                 650.0, 7132.0, 7133.0 
GO:0010273 BP 1.38e-05   4/318    14/28555 D03 detoxification of copper ion             4489.0, 4499.0, 4501.0, 4502.0 
GO:0043392 BP 1.88e-05   5/318    30/28555 D05 negative regulation of DNA binding       3162.0, 3428.0, 3725.0, 4792.0, 6672.0 
GO:0042270 BP 2.67e-05   3/318     6/28555 D10 protection from natural killer cell mediated cytotoxicity 3106.0, 3133.0, 5272.0 
GO:1902041 BP 3.20e-05   4/318    17/28555 D09 regulation of extrinsic apoptotic signaling pathway via death domain receptors 6672.0, 8737.0, 8795.0, 8797.0 
GO:0042493 BP 3.49e-05  12/318   257/28555 D03 response to drug                         123.0, 1026.0, 2768.0, 3162.0, 3383.0, 3485.0, 3725.0, 4257.0, 4609.0, 4837.0, 4860.0, 7048.0 
GO:2000352 BP 3.54e-05   5/318    34/28555 D09 negative regulation of endothelial cell apoptotic process 3383.0, 5054.0, 7128.0, 51129.0, 79155.0 
GO:0031663 BP 3.54e-05   5/318    34/28555 D06 lipopolysaccharide-mediated signaling pathway 4615.0, 4792.0, 6347.0, 7040.0, 7097.0 
GO:0045926 BP 4.08e-05   4/318    18/28555 D04 negative regulation of growth            4489.0, 4499.0, 4501.0, 4502.0 
GO:0032740 BP 4.08e-05   4/318    18/28555 D08 positive regulation of interleukin-17 production 4615.0, 5008.0, 7040.0, 8140.0 
GO:0002486 BP 4.63e-05   3/318     7/28555 D07 antigen processing and presentation of endogenous peptide antigen via MHC class I via ER pathway, TAP-independent 3106.0, 3107.0, 3133.0 
GO:0032494 BP 4.63e-05   3/318     7/28555 D05 response to peptidoglycan                728.0, 4615.0, 11213.0 
GO:0045892 BP 4.74e-05  18/318   546/28555 D10 negative regulation of transcription, DNA-templated 602.0, 604.0, 650.0, 3428.0, 3659.0, 3725.0, 6464.0, 7040.0, 7157.0, 7474.0, 7704.0, 9686.0, 10346.0, 10865.0, 22904.0, 51655.0, 51804.0, 84913.0 
GO:0001570 BP 4.99e-05   6/318    59/28555 D04 vasculogenesis                           133.0, 1969.0, 7040.0, 7048.0, 25976.0, 54922.0 
GO:0070935 BP 5.13e-05   4/318    19/28555 D11 3'-UTR-mediated mRNA stabilization       4615.0, 7538.0, 8531.0, 9261.0 
GO:0046597 BP 6.35e-05   4/318    20/28555 D07 negative regulation of viral entry into host cell 8519.0, 10410.0, 10581.0, 85363.0 
GO:0007568 BP 6.70e-05   9/318   156/28555 D02 aging                                    133.0, 597.0, 1284.0, 3485.0, 3725.0, 4791.0, 7048.0, 7076.0, 7133.0 
GO:0007257 BP 7.01e-05   5/318    39/28555 D14 activation of JUN kinase activity        5770.0, 7474.0, 8737.0, 9064.0, 197259.0 
GO:0046718 BP 7.23e-05   7/318    91/28555 D06 viral entry into host cell               1969.0, 3383.0, 3678.0, 3690.0, 3949.0, 5359.0, 50848.0 
GO:0002467 BP 7.35e-05   3/318     8/28555 D05 germinal center formation                602.0, 604.0, 4791.0 
GO:0002480 BP 7.35e-05   3/318     8/28555 D06 antigen processing and presentation of exogenous peptide antigen via MHC class I, TAP-independent 3106.0, 3107.0, 3133.0 
GO:0070266 BP 7.78e-05   4/318    21/28555 D05 necroptotic process                      5836.0, 7157.0, 8737.0, 197259.0 
GO:0000122 BP 9.57e-05  23/318   852/28555 D11 negative regulation of transcription by RNA polymerase II 604.0, 639.0, 650.0, 1263.0, 2114.0, 3096.0, 3428.0, 3665.0, 3725.0, 4609.0, 6672.0, 6774.0, 7157.0, 7466.0, 7538.0, 7704.0, 7832.0, 8462.0, 8531.0, 9960.0, 10865.0, 54567.0, 83666.0 
GO:0097191 BP 1.01e-04   5/318    42/28555 D06 extrinsic apoptotic signaling pathway    3570.0, 7040.0, 7133.0, 8737.0, 8797.0 
GO:0031100 BP 1.01e-04   5/318    42/28555 D04 animal organ regeneration                133.0, 728.0, 1026.0, 4837.0, 7048.0 
GO:0050830 BP 1.02e-04   7/318    96/28555 D07 defense response to Gram-positive bacterium 728.0, 1969.0, 2268.0, 2634.0, 3133.0, 4615.0, 7097.0 
GO:0060055 BP 1.09e-04   3/318     9/28555 D04 angiogenesis involved in wound healing   2683.0, 2828.0, 3690.0 
GO:0071294 BP 1.13e-04   4/318    23/28555 D06 cellular response to zinc ion            4489.0, 4499.0, 4501.0, 4502.0 
GO:0010629 BP 1.20e-04  11/318   249/28555 D06 negative regulation of gene expression   650.0, 1026.0, 5966.0, 7040.0, 8140.0, 8614.0, 25976.0, 54567.0, 80149.0, 83666.0, 84913.0 
GO:0042531 BP 1.21e-04   6/318    69/28555 D11 positive regulation of tyrosine phosphorylation of STAT protein 3570.0, 5008.0, 6774.0, 7132.0, 9021.0, 83666.0 
GO:0034124 BP 1.24e-04   2/318     2/28555 D08 regulation of MyD88-dependent toll-like receptor signaling pathway 3659.0, 3665.0 
GO:0032764 BP 1.24e-04   2/318     2/28555 D09 negative regulation of mast cell cytokine production 604.0, 3162.0 
GO:0014806 BP 1.24e-04   2/318     2/28555 D06 smooth muscle hyperplasia                3162.0, 4846.0 
GO:0002268 BP 1.24e-04   2/318     2/28555 D04 follicular dendritic cell differentiation 602.0, 4791.0 
GO:1901666 BP 1.24e-04   2/318     2/28555 D06 positive regulation of NAD+ ADP-ribosyltransferase activity 7040.0, 151636.0 
GO:0070527 BP 1.26e-04   5/318    44/28555 D05 platelet aggregation                     1192.0, 3315.0, 3690.0, 4627.0, 7414.0 
GO:0034605 BP 1.41e-04   5/318    45/28555 D05 cellular response to heat                1026.0, 3162.0, 9531.0, 56892.0, 113278.0 
GO:0007179 BP 1.49e-04   7/318   102/28555 D08 transforming growth factor beta receptor signaling pathway 2615.0, 3725.0, 5829.0, 7040.0, 7048.0, 7157.0, 50848.0 
GO:0035455 BP 1.55e-04   3/318    10/28555 D05 response to interferon-alpha             8519.0, 10410.0, 10581.0 
GO:0030449 BP 1.92e-04   5/318    48/28555 D06 regulation of complement activation      629.0, 710.0, 715.0, 716.0, 728.0 
GO:1903799 BP 2.11e-04   3/318    11/28555 D10 negative regulation of production of miRNAs involved in gene silencing by miRNA 7040.0, 7157.0, 80149.0 
GO:0071280 BP 2.16e-04   4/318    27/28555 D06 cellular response to copper ion          4489.0, 4499.0, 4501.0, 4502.0 
GO:0001934 BP 2.34e-04   9/318   184/28555 D09 positive regulation of protein phosphorylation 650.0, 2358.0, 3690.0, 3985.0, 5175.0, 5329.0, 7040.0, 8737.0, 116496.0 
GO:0008360 BP 2.42e-04   8/318   146/28555 D06 regulation of cell shape                 388.0, 2268.0, 3383.0, 4627.0, 5880.0, 6347.0, 9948.0, 50848.0 
GO:0006935 BP 2.65e-04   7/318   112/28555 D03 chemotaxis                               728.0, 1890.0, 2357.0, 2358.0, 2920.0, 5329.0, 6347.0 
GO:1903800 BP 2.79e-04   3/318    12/28555 D10 positive regulation of production of miRNAs involved in gene silencing by miRNA 7040.0, 7157.0, 8737.0 
GO:0002430 BP 2.79e-04   3/318    12/28555 D09 complement receptor mediated signaling pathway 728.0, 2357.0, 2358.0 
GO:0010038 BP 2.79e-04   3/318    12/28555 D04 response to metal ion                    4489.0, 4501.0, 4502.0 
GO:0090557 BP 2.79e-04   3/318    12/28555 D07 establishment of endothelial intestinal barrier 3383.0, 4615.0, 50848.0 
GO:0032481 BP 2.81e-04   5/318    52/28555 D08 positive regulation of type I interferon production 3428.0, 3659.0, 3665.0, 4615.0, 4791.0 
GO:1900745 BP 2.88e-04   4/318    29/28555 D10 positive regulation of p38MAPK cascade   650.0, 4616.0, 80149.0, 768211.0 
GO:0007159 BP 2.88e-04   4/318    29/28555 D04 leukocyte cell-cell adhesion             3383.0, 3678.0, 5175.0, 50848.0 
GO:0048705 BP 2.88e-04   4/318    29/28555 D04 skeletal system morphogenesis            2260.0, 2268.0, 25976.0, 64651.0 
GO:0030036 BP 2.90e-04   8/318   150/28555 D06 actin cytoskeleton organization          604.0, 3985.0, 7408.0, 8572.0, 9124.0, 9322.0, 9754.0, 11252.0 
GO:0007266 BP 3.07e-04   5/318    53/28555 D08 Rho protein signal transduction          388.0, 604.0, 2768.0, 8727.0, 9289.0 
GO:0035633 BP 3.29e-04   4/318    30/28555 D06 maintenance of blood-brain barrier       3915.0, 5175.0, 7414.0, 50848.0 
GO:0008625 BP 3.29e-04   4/318    30/28555 D07 extrinsic apoptotic signaling pathway via death domain receptors 7132.0, 8795.0, 8797.0, 9531.0 
GO:0006882 BP 3.29e-04   4/318    30/28555 D10 cellular zinc ion homeostasis            4489.0, 4499.0, 4501.0, 4502.0 
GO:0048661 BP 3.36e-04   5/318    54/28555 D06 positive regulation of smooth muscle cell proliferation 3162.0, 3570.0, 4615.0, 7048.0, 7052.0 
GO:0035723 BP 3.60e-04   3/318    13/28555 D07 interleukin-15-mediated signaling pathway 3601.0, 6464.0, 6774.0 
GO:0045778 BP 3.60e-04   3/318    13/28555 D05 positive regulation of ossification      650.0, 7474.0, 7704.0 
GO:0060389 BP 3.60e-04   3/318    13/28555 D08 pathway-restricted SMAD protein phosphorylation 650.0, 7040.0, 7048.0 
GO:0010468 BP 3.63e-04  10/318   238/28555 D05 regulation of gene expression            639.0, 1017.0, 4299.0, 4609.0, 7048.0, 8531.0, 10346.0, 64332.0, 80149.0, 85363.0 
GO:0044406 BP 3.68e-04   2/318     3/28555 D03 adhesion of symbiont to host             3383.0, 5819.0 
GO:1902339 BP 3.68e-04   2/318     3/28555 D09 positive regulation of apoptotic process involved in morphogenesis 7132.0, 7133.0 
GO:0071479 BP 3.75e-04   4/318    31/28555 D06 cellular response to ionizing radiation  388.0, 1026.0, 3428.0, 7157.0 
GO:0002230 BP 3.75e-04   4/318    31/28555 D08 positive regulation of defense response to virus by host 10758.0, 80149.0, 83666.0, 151636.0 
GO:0042127 BP 3.78e-04   8/318   156/28555 D04 regulation of cell population proliferation 604.0, 2268.0, 3566.0, 3725.0, 4792.0, 6774.0, 7040.0, 7048.0 
GO:0001666 BP 3.78e-04   8/318   156/28555 D05 response to hypoxia                      133.0, 650.0, 5351.0, 7048.0, 7097.0, 9124.0, 51129.0, 54541.0 
GO:0050727 BP 3.80e-04   6/318    85/28555 D06 regulation of inflammatory response      604.0, 837.0, 3554.0, 4615.0, 7474.0, 22904.0 
GO:0071456 BP 3.84e-04   7/318   119/28555 D06 cellular response to hypoxia             3162.0, 3383.0, 4609.0, 7157.0, 8614.0, 29923.0, 114990.0 
GO:0006977 BP 3.98e-04   5/318    56/28555 D11 DNA damage response, signal transduction by p53 class mediator resulting in cell cycle arrest 1017.0, 1026.0, 1263.0, 7157.0, 7832.0 
GO:0030335 BP 4.00e-04  10/318   241/28555 D07 positive regulation of cell migration    650.0, 2152.0, 2268.0, 2321.0, 3678.0, 4739.0, 5175.0, 6774.0, 7040.0, 64115.0 
GO:0030308 BP 4.25e-04   7/318   121/28555 D06 negative regulation of cell growth       604.0, 694.0, 1026.0, 7040.0, 7157.0, 9686.0, 9792.0 
GO:0016064 BP 4.55e-04   3/318    14/28555 D06 immunoglobulin mediated immune response  3566.0, 3665.0, 4615.0 
GO:0034356 BP 4.55e-04   3/318    14/28555 D12 NAD biosynthesis via nicotinamide riboside salvage pathway 4837.0, 10135.0, 83666.0 
GO:0062009 BP 4.55e-04   3/318    14/28555 D04 secondary palate development             2615.0, 7048.0, 7474.0 
GO:0006978 BP 4.55e-04   3/318    14/28555 D08 DNA damage response, signal transduction by p53 class mediator resulting in transcription of p21 class mediator 1026.0, 6672.0, 7157.0 
GO:0033209 BP 4.69e-04   7/318   123/28555 D07 tumor necrosis factor-mediated signaling pathway 4055.0, 4792.0, 7132.0, 7133.0, 7157.0, 8737.0, 51330.0 
GO:0040008 BP 4.69e-04   5/318    58/28555 D03 regulation of growth                     3485.0, 4739.0, 5008.0, 6464.0, 9021.0 
GO:0035924 BP 4.79e-04   4/318    33/28555 D06 cellular response to vascular endothelial growth factor stimulus 2321.0, 3315.0, 9261.0, 54567.0 
GO:1900182 BP 4.79e-04   4/318    33/28555 D07 positive regulation of protein localization to nucleus 3985.0, 7040.0, 83666.0, 151636.0 
GO:0008284 BP 5.42e-04  15/318   500/28555 D05 positive regulation of cell population proliferation 133.0, 1017.0, 2260.0, 2321.0, 3570.0, 4609.0, 5008.0, 5880.0, 6464.0, 7040.0, 7048.0, 7076.0, 9180.0, 10135.0, 29923.0 
GO:0030670 CC 1.22e-07   9/318    73/28555 D07 phagocytic vesicle membrane              3106.0, 3107.0, 3133.0, 5880.0, 6556.0, 6890.0, 7097.0, 55647.0, 83871.0 
GO:0030667 CC 1.36e-07  10/318    97/28555 D06 secretory granule membrane               728.0, 2357.0, 2683.0, 3106.0, 3107.0, 5175.0, 5873.0, 7097.0, 11025.0, 22918.0 
GO:0005788 CC 2.93e-07  16/318   299/28555 D04 endoplasmic reticulum lumen              871.0, 1282.0, 1284.0, 3490.0, 3915.0, 5033.0, 5329.0, 7076.0, 7466.0, 7474.0, 8614.0, 8974.0, 10272.0, 10970.0, 54507.0, 79709.0 
GO:0045121 CC 3.68e-07  15/318   231/28555 D04 membrane raft                            871.0, 1947.0, 2040.0, 2773.0, 3383.0, 5175.0, 5359.0, 7048.0, 7097.0, 7132.0, 7133.0, 8737.0, 8797.0, 9289.0, 79180.0 
GO:0009986 CC 5.68e-07  27/318   572/28555 D02 cell surface                             650.0, 728.0, 1969.0, 2152.0, 2615.0, 3106.0, 3107.0, 3133.0, 3383.0, 3601.0, 3678.0, 3690.0, 3949.0, 5329.0, 5819.0, 7040.0, 7056.0, 7097.0, 7132.0, 7474.0, 8793.0, 8795.0, 8797.0, 22918.0, 29923.0, 56262.0, 114990.0 
GO:0005856 CC 7.56e-07  22/318   403/28555 D05 cytoskeleton                             388.0, 1265.0, 2040.0, 2268.0, 3315.0, 4846.0, 4860.0, 5783.0, 5880.0, 7414.0, 8572.0, 8727.0, 9001.0, 9050.0, 9124.0, 9322.0, 10205.0, 10970.0, 11252.0, 25802.0, 80149.0, 170954.0 
GO:0032991 CC 9.03e-07  23/318   636/28555 D01 protein-containing complex               602.0, 837.0, 1026.0, 3690.0, 4609.0, 4615.0, 4627.0, 4734.0, 5175.0, 5770.0, 7157.0, 7414.0, 7704.0, 8519.0, 8737.0, 10410.0, 10581.0, 26136.0, 50848.0, 54922.0, 80149.0, 83666.0, 151636.0 
GO:0005576 CC 9.84e-07  47/318  1793/28555 D02 extracellular region                     12.0, 123.0, 133.0, 176.0, 629.0, 650.0, 710.0, 715.0, 716.0, 837.0, 1265.0, 1282.0, 1284.0, 2260.0, 2268.0, 2920.0, 3485.0, 3490.0, 3554.0, 3570.0, 3915.0, 4860.0, 5008.0, 5054.0, 5329.0, 5552.0, 5836.0, 5873.0, 6347.0, 7040.0, 7076.0, 7132.0, 7133.0, 7414.0, 7474.0, 8407.0, 9948.0, 10272.0, 22856.0, 23780.0, 51129.0, 51365.0, 54210.0, 55540.0, 80830.0, 83716.0, 200081.0 
GO:0070062 CC 1.00e-06  68/318  2170/28555 D06 extracellular exosome                    12.0, 388.0, 629.0, 710.0, 715.0, 1192.0, 1284.0, 1836.0, 1947.0, 2040.0, 2268.0, 2683.0, 2773.0, 3106.0, 3107.0, 3133.0, 3315.0, 3383.0, 3485.0, 3490.0, 3690.0, 3915.0, 4627.0, 4734.0, 4860.0, 5054.0, 5175.0, 5272.0, 5349.0, 5351.0, 5359.0, 5783.0, 5819.0, 5836.0, 5873.0, 5880.0, 6398.0, 6482.0, 7052.0, 7076.0, 7128.0, 7408.0, 7414.0, 7474.0, 7832.0, 8140.0, 8407.0, 9052.0, 9261.0, 9289.0, 9322.0, 9948.0, 10135.0, 10970.0, 11252.0, 23541.0, 26509.0, 30844.0, 50848.0, 55020.0, 64005.0, 64114.0, 79689.0, 83716.0, 83871.0, 84617.0, 114990.0, 116496.0 
GO:0005887 CC 1.13e-06  37/318  1395/28555 D04 integral component of plasma membrane    728.0, 1439.0, 1836.0, 1947.0, 1969.0, 2040.0, 2260.0, 2321.0, 2615.0, 2828.0, 3106.0, 3107.0, 3383.0, 3554.0, 3566.0, 3690.0, 3949.0, 4071.0, 5175.0, 5329.0, 5349.0, 5359.0, 6542.0, 6556.0, 7048.0, 7056.0, 7097.0, 7132.0, 9052.0, 9123.0, 9289.0, 9976.0, 11025.0, 28231.0, 55540.0, 56262.0, 113278.0 
GO:0005925 CC 1.19e-06  26/318   416/28555 D05 focal adhesion                           388.0, 1265.0, 1969.0, 2321.0, 2768.0, 3315.0, 3383.0, 3678.0, 3690.0, 4627.0, 4739.0, 5329.0, 5819.0, 5829.0, 5880.0, 6840.0, 7052.0, 7408.0, 7414.0, 8462.0, 9124.0, 9754.0, 11252.0, 26136.0, 55616.0, 57514.0 
GO:0062023 CC 1.21e-06  20/318   374/28555 D04 collagen-containing extracellular matrix 12.0, 176.0, 710.0, 871.0, 1282.0, 1284.0, 2152.0, 3383.0, 3490.0, 3915.0, 5054.0, 5272.0, 5359.0, 7040.0, 7052.0, 7474.0, 9510.0, 51129.0, 54507.0, 56999.0 
GO:0005615 CC 1.70e-06  48/318  1685/28555 D02 extracellular space                      12.0, 133.0, 629.0, 650.0, 710.0, 715.0, 716.0, 871.0, 1192.0, 1282.0, 1284.0, 2040.0, 2152.0, 2321.0, 2615.0, 2683.0, 2920.0, 3133.0, 3162.0, 3315.0, 3383.0, 3485.0, 3490.0, 3566.0, 3601.0, 3915.0, 5008.0, 5054.0, 5175.0, 5272.0, 5552.0, 6347.0, 6398.0, 7040.0, 7056.0, 7076.0, 7132.0, 7474.0, 8614.0, 10272.0, 10797.0, 26018.0, 29923.0, 51129.0, 51365.0, 80832.0, 83716.0, 114990.0 
GO:0005794 CC 2.22e-06  30/318   985/28555 D05 Golgi apparatus                          604.0, 2634.0, 2683.0, 3106.0, 3107.0, 3678.0, 3949.0, 4055.0, 4734.0, 4739.0, 4846.0, 5272.0, 5359.0, 5552.0, 5873.0, 6398.0, 7097.0, 8676.0, 8797.0, 9322.0, 10272.0, 10346.0, 25825.0, 29940.0, 29941.0, 53834.0, 55647.0, 64114.0, 79845.0, 83871.0 
GO:0005886 CC 2.57e-06 126/318  4459/28555 D03 plasma membrane                          123.0, 388.0, 602.0, 629.0, 728.0, 837.0, 1192.0, 1439.0, 1836.0, 1947.0, 1969.0, 2012.0, 2040.0, 2114.0, 2152.0, 2260.0, 2268.0, 2321.0, 2357.0, 2358.0, 2683.0, 2768.0, 2773.0, 2828.0, 3106.0, 3107.0, 3133.0, 3383.0, 3554.0, 3566.0, 3570.0, 3601.0, 3678.0, 3690.0, 3725.0, 3949.0, 4055.0, 4257.0, 4615.0, 4627.0, 4734.0, 4739.0, 4792.0, 4846.0, 5054.0, 5175.0, 5292.0, 5329.0, 5349.0, 5359.0, 5770.0, 5783.0, 5819.0, 5829.0, 5880.0, 6004.0, 6398.0, 6464.0, 6542.0, 6556.0, 6774.0, 6840.0, 7040.0, 7048.0, 7052.0, 7056.0, 7097.0, 7132.0, 7133.0, 7408.0, 7474.0, 7704.0, 8140.0, 8519.0, 8676.0, 8727.0, 8737.0, 8793.0, 8795.0, 8797.0, 9050.0, 9052.0, 9123.0, 9180.0, 9531.0, 9948.0, 9976.0, 10410.0, 10581.0, 10970.0, 11025.0, 11213.0, 11252.0, 22918.0, 25825.0, 25939.0, 26018.0, 26136.0, 26509.0, 28231.0, 30844.0, 50848.0, 51330.0, 51655.0, 51703.0, 53834.0, 54210.0, 54567.0, 55540.0, 55640.0, 56262.0, 56892.0, 57561.0, 64005.0, 64114.0, 64115.0, 79689.0, 85450.0, 90427.0, 113278.0, 114990.0, 116496.0, 126969.0, 197259.0, 727910.0, 768211.0 
GO:0005737 CC 2.59e-06  92/318  4659/28555 D02 cytoplasm                                133.0, 602.0, 639.0, 694.0, 837.0, 840.0, 1017.0, 1192.0, 1263.0, 1947.0, 2357.0, 2358.0, 2634.0, 2768.0, 2773.0, 3315.0, 3659.0, 3665.0, 3985.0, 4170.0, 4489.0, 4499.0, 4501.0, 4502.0, 4615.0, 4616.0, 4627.0, 4734.0, 4739.0, 4791.0, 4792.0, 4846.0, 4860.0, 5272.0, 5292.0, 5359.0, 5783.0, 5836.0, 6004.0, 6672.0, 6774.0, 6840.0, 6876.0, 7040.0, 7097.0, 7128.0, 7157.0, 7538.0, 7832.0, 8531.0, 8572.0, 9050.0, 9124.0, 9261.0, 9322.0, 9531.0, 9792.0, 9960.0, 10044.0, 10346.0, 11067.0, 11213.0, 11252.0, 11259.0, 23541.0, 27284.0, 30844.0, 51804.0, 54541.0, 54855.0, 55332.0, 55893.0, 56892.0, 57532.0, 57561.0, 64005.0, 79670.0, 79845.0, 80149.0, 80830.0, 83666.0, 84617.0, 84913.0, 85363.0, 85441.0, 90007.0, 113278.0, 116496.0, 151636.0, 170954.0, 197259.0, 200081.0 
GO:0005634 CC 3.00e-06 105/318  5311/28555 D05 nucleus                                  12.0, 123.0, 388.0, 602.0, 604.0, 639.0, 694.0, 840.0, 1017.0, 1026.0, 1192.0, 1263.0, 1316.0, 1947.0, 2114.0, 2260.0, 2634.0, 3096.0, 3162.0, 3315.0, 3428.0, 3659.0, 3665.0, 3690.0, 3725.0, 3985.0, 4170.0, 4257.0, 4489.0, 4499.0, 4501.0, 4502.0, 4609.0, 4615.0, 4616.0, 4627.0, 4739.0, 4791.0, 4792.0, 4846.0, 4860.0, 5272.0, 5292.0, 5359.0, 5783.0, 5927.0, 5939.0, 5966.0, 6672.0, 6774.0, 6840.0, 7004.0, 7040.0, 7128.0, 7133.0, 7157.0, 7538.0, 7704.0, 7832.0, 8462.0, 8531.0, 8572.0, 9261.0, 9531.0, 9686.0, 9792.0, 9935.0, 9960.0, 10272.0, 10346.0, 10865.0, 11213.0, 11259.0, 22807.0, 22904.0, 23541.0, 23764.0, 25939.0, 25976.0, 26136.0, 26524.0, 28999.0, 29941.0, 30844.0, 51655.0, 51804.0, 54855.0, 55893.0, 56829.0, 56892.0, 57532.0, 64332.0, 64651.0, 79670.0, 79973.0, 80149.0, 83666.0, 84617.0, 84913.0, 90007.0, 90338.0, 91607.0, 151636.0, 197259.0, 284391.0 
GO:0005829 CC 3.47e-06 108/318  5207/28555 D02 cytosol                                  123.0, 388.0, 602.0, 837.0, 840.0, 1017.0, 1026.0, 1316.0, 1326.0, 1890.0, 2114.0, 2260.0, 2268.0, 2634.0, 3096.0, 3162.0, 3315.0, 3428.0, 3659.0, 3665.0, 3725.0, 4170.0, 4489.0, 4502.0, 4615.0, 4627.0, 4734.0, 4739.0, 4791.0, 4792.0, 4837.0, 4846.0, 4860.0, 4928.0, 5272.0, 5292.0, 5359.0, 5770.0, 5783.0, 5829.0, 5836.0, 5873.0, 5880.0, 5939.0, 5966.0, 6303.0, 6464.0, 6774.0, 6840.0, 7048.0, 7052.0, 7128.0, 7157.0, 7408.0, 7414.0, 7538.0, 7704.0, 7832.0, 8140.0, 8407.0, 8462.0, 8531.0, 8727.0, 8737.0, 8797.0, 8974.0, 9001.0, 9021.0, 9050.0, 9261.0, 9322.0, 9531.0, 9754.0, 9792.0, 9871.0, 9948.0, 10135.0, 10346.0, 10802.0, 10970.0, 11252.0, 22898.0, 23541.0, 25802.0, 26136.0, 26524.0, 27284.0, 29923.0, 29927.0, 54541.0, 55616.0, 55893.0, 56829.0, 56892.0, 57514.0, 57532.0, 64857.0, 79155.0, 79670.0, 83666.0, 85363.0, 90007.0, 90427.0, 91607.0, 116496.0, 151636.0, 197259.0, 200081.0 
GO:0043235 CC 4.41e-06  12/318   209/28555 D02 receptor complex                         1969.0, 2260.0, 2321.0, 3566.0, 3570.0, 3690.0, 3949.0, 7048.0, 7132.0, 8737.0, 9052.0, 9180.0 
GO:0005911 CC 4.66e-06  11/318   175/28555 D04 cell-cell junction                       1265.0, 3678.0, 3690.0, 5175.0, 5819.0, 5829.0, 7414.0, 9948.0, 11252.0, 50848.0, 54922.0 
GO:0072562 CC 5.09e-06   9/318   113/28555 D02 blood microparticle                      12.0, 629.0, 710.0, 715.0, 716.0, 1192.0, 2040.0, 7040.0, 51129.0 
GO:0016020 CC 6.82e-06  47/318  2115/28555 D02 membrane                                 1192.0, 1265.0, 1836.0, 2040.0, 2683.0, 2773.0, 3106.0, 3107.0, 3162.0, 3383.0, 3428.0, 3554.0, 3949.0, 4170.0, 4627.0, 5033.0, 5272.0, 5359.0, 6482.0, 6890.0, 7132.0, 7133.0, 8140.0, 8519.0, 9123.0, 9531.0, 10970.0, 11259.0, 22856.0, 23780.0, 25802.0, 25825.0, 29927.0, 30844.0, 51703.0, 53947.0, 55540.0, 56262.0, 57532.0, 64005.0, 79709.0, 83666.0, 85441.0, 85450.0, 116496.0, 126969.0, 200081.0 
GO:0043231 CC 1.71e-05  25/318   870/28555 D04 intracellular membrane-bounded organelle 388.0, 602.0, 650.0, 1316.0, 4928.0, 5033.0, 5509.0, 5880.0, 8140.0, 8974.0, 9052.0, 9322.0, 9871.0, 11067.0, 11252.0, 26509.0, 28999.0, 30844.0, 55616.0, 55647.0, 56999.0, 64114.0, 79660.0, 80832.0, 115123.0 
GO:0031012 CC 2.10e-05  12/318   244/28555 D03 extracellular matrix                     176.0, 1282.0, 1284.0, 2615.0, 7040.0, 7076.0, 9510.0, 26018.0, 54507.0, 56999.0, 83716.0, 114990.0 
GO:0005654 CC 3.97e-05  69/318  3789/28555 D02 nucleoplasm                              602.0, 604.0, 639.0, 694.0, 840.0, 1017.0, 1026.0, 1052.0, 1263.0, 1316.0, 2114.0, 2615.0, 2634.0, 3096.0, 3428.0, 3566.0, 3659.0, 3665.0, 3690.0, 3725.0, 4170.0, 4609.0, 4739.0, 4791.0, 4792.0, 4928.0, 5272.0, 5292.0, 5359.0, 5783.0, 5927.0, 5966.0, 6672.0, 6774.0, 7004.0, 7157.0, 8462.0, 8974.0, 9261.0, 9322.0, 9792.0, 9960.0, 10272.0, 10346.0, 10865.0, 23541.0, 23764.0, 25939.0, 28999.0, 29923.0, 51703.0, 54855.0, 55540.0, 55616.0, 55893.0, 56892.0, 57480.0, 57532.0, 64005.0, 79155.0, 79670.0, 79689.0, 80149.0, 83666.0, 84913.0, 85363.0, 85441.0, 91607.0, 151636.0 
GO:0048471 CC 4.09e-05  21/318   696/28555 D02 perinuclear region of cytoplasm          602.0, 1026.0, 1192.0, 2040.0, 2634.0, 3162.0, 4734.0, 5359.0, 7133.0, 8531.0, 8572.0, 8614.0, 9322.0, 10335.0, 10410.0, 10970.0, 29941.0, 30844.0, 51655.0, 54922.0, 83871.0 
GO:0005783 CC 4.86e-05  27/318  1033/28555 D05 endoplasmic reticulum                    123.0, 837.0, 871.0, 2040.0, 3106.0, 3107.0, 3162.0, 3678.0, 4257.0, 5033.0, 5351.0, 5770.0, 6890.0, 7052.0, 7157.0, 7466.0, 8614.0, 8974.0, 9001.0, 10970.0, 25825.0, 29940.0, 30844.0, 51703.0, 56999.0, 79845.0, 79993.0 
GO:0035579 CC 7.23e-05   7/318    91/28555 D07 specific granule membrane                2040.0, 2358.0, 5329.0, 7133.0, 10970.0, 22918.0, 64114.0 
GO:0042612 CC 7.35e-05   3/318     8/28555 D05 MHC class I protein complex              3106.0, 3107.0, 3133.0 
GO:0001725 CC 7.93e-05   6/318    64/28555 D04 stress fiber                             1265.0, 4627.0, 5829.0, 8572.0, 9124.0, 9531.0 
GO:0031093 CC 1.03e-04   6/318    67/28555 D07 platelet alpha granule lumen             12.0, 710.0, 5054.0, 5552.0, 7040.0, 7076.0 
GO:0033257 CC 1.24e-04   2/318     2/28555 D04 Bcl3/NF-kappaB2 complex                  602.0, 4791.0 
GO:0005764 CC 2.14e-04  11/318   266/28555 D07 lysosome                                 3949.0, 5873.0, 6556.0, 7128.0, 9001.0, 9322.0, 55332.0, 57561.0, 115123.0, 151636.0, 220441.0 
GO:0016021 CC 2.25e-04  63/318  3580/28555 D03 integral component of membrane           2012.0, 2152.0, 2260.0, 2357.0, 2358.0, 2683.0, 3601.0, 4055.0, 4071.0, 4170.0, 4257.0, 5329.0, 5819.0, 6398.0, 6482.0, 6890.0, 7048.0, 7133.0, 8140.0, 8519.0, 8676.0, 8793.0, 8795.0, 8797.0, 9123.0, 9249.0, 9289.0, 9469.0, 9674.0, 9766.0, 10205.0, 10335.0, 10410.0, 10581.0, 10970.0, 22856.0, 22918.0, 25825.0, 26018.0, 26509.0, 28959.0, 29923.0, 29940.0, 50848.0, 51330.0, 51703.0, 53834.0, 54210.0, 54567.0, 55332.0, 55640.0, 64114.0, 64115.0, 64778.0, 79689.0, 79845.0, 85450.0, 114990.0, 115123.0, 126969.0, 128346.0, 727910.0, 768211.0 
GO:0012507 CC 3.36e-04   5/318    54/28555 D07 ER to Golgi transport vesicle membrane   3106.0, 3107.0, 3133.0, 9871.0, 10802.0 
GO:0055038 CC 3.57e-04   6/318    84/28555 D06 recycling endosome membrane              3106.0, 3107.0, 3133.0, 8572.0, 11252.0, 30844.0 
GO:0071062 CC 3.68e-04   2/318     3/28555 D04 alphav-beta3 integrin-vitronectin complex 3678.0, 3690.0 
GO:0009897 CC 3.73e-04  11/318   284/28555 D03 external side of plasma membrane         2683.0, 3133.0, 3383.0, 3554.0, 3570.0, 3678.0, 3949.0, 7048.0, 7056.0, 9180.0, 9976.0 
GO:0031901 CC 3.78e-04   8/318   156/28555 D06 early endosome membrane                  3106.0, 3107.0, 3133.0, 8572.0, 30844.0, 79689.0, 115123.0, 151636.0 
GO:0031410 CC 3.85e-04  11/318   285/28555 D06 cytoplasmic vesicle                      388.0, 2260.0, 2634.0, 3485.0, 3678.0, 5880.0, 9001.0, 9510.0, 22898.0, 26509.0, 50848.0 
GO:0035577 CC 4.33e-04   5/318    57/28555 D08 azurophil granule membrane               2040.0, 2357.0, 2683.0, 4257.0, 10970.0 
GO:0032587 CC 6.89e-04   6/318    95/28555 D05 ruffle membrane                          1969.0, 2268.0, 3678.0, 3690.0, 10044.0, 11252.0 
GO:0002947 CC 7.31e-04   2/318     4/28555 D03 tumor necrosis factor receptor superfamily complex 7132.0, 7133.0 
GO:0030027 CC 9.34e-04   8/318   179/28555 D04 lamellipodium                            1969.0, 4739.0, 5783.0, 5829.0, 5880.0, 8572.0, 57514.0, 64005.0 
GO:0002020 MF 1.65e-07  11/318    99/28555 D04 protease binding                         2152.0, 3554.0, 3690.0, 3949.0, 5054.0, 5272.0, 7076.0, 7128.0, 7157.0, 8797.0, 54507.0 
GO:0045296 MF 5.87e-07  18/318   315/28555 D04 cadherin binding                         1192.0, 1265.0, 1969.0, 4627.0, 5770.0, 7408.0, 7414.0, 8407.0, 8727.0, 9052.0, 9531.0, 11252.0, 26136.0, 30844.0, 50848.0, 56829.0, 79180.0, 114990.0 
GO:0019899 MF 7.18e-07  17/318   360/28555 D03 enzyme binding                           694.0, 3162.0, 3570.0, 3690.0, 3725.0, 4734.0, 4792.0, 5329.0, 5359.0, 5770.0, 7040.0, 7157.0, 7538.0, 8614.0, 64115.0, 83666.0, 151636.0 
GO:0042803 MF 1.65e-06  24/318   659/28555 D04 protein homodimerization activity        597.0, 1890.0, 2040.0, 2260.0, 2634.0, 3162.0, 3315.0, 3570.0, 4170.0, 4627.0, 5175.0, 5819.0, 6556.0, 6774.0, 6890.0, 7704.0, 8572.0, 8614.0, 8737.0, 10346.0, 11213.0, 50848.0, 54922.0, 85363.0 
GO:0042802 MF 2.08e-06  43/318  1460/28555 D03 identical protein binding                604.0, 715.0, 716.0, 2040.0, 2260.0, 3162.0, 3315.0, 3690.0, 3725.0, 3949.0, 4055.0, 4257.0, 4615.0, 4627.0, 4792.0, 4860.0, 5033.0, 5819.0, 5836.0, 6303.0, 6672.0, 6774.0, 7040.0, 7052.0, 7097.0, 7128.0, 7157.0, 7704.0, 8737.0, 8797.0, 9322.0, 9935.0, 9976.0, 10135.0, 10346.0, 10865.0, 11252.0, 25939.0, 51129.0, 53834.0, 56262.0, 64115.0, 85363.0 
GO:0001618 MF 2.12e-06   8/318    76/28555 D03 virus receptor activity                  1969.0, 3383.0, 3678.0, 3690.0, 3949.0, 5359.0, 5819.0, 50848.0 
GO:0005515 MF 3.60e-06 249/318 12369/28555 D02 protein binding                          12.0, 123.0, 176.0, 388.0, 597.0, 602.0, 604.0, 629.0, 639.0, 650.0, 694.0, 710.0, 715.0, 716.0, 837.0, 840.0, 871.0, 1017.0, 1026.0, 1052.0, 1192.0, 1263.0, 1282.0, 1284.0, 1316.0, 1326.0, 1439.0, 1890.0, 1947.0, 1969.0, 2012.0, 2040.0, 2114.0, 2152.0, 2260.0, 2268.0, 2321.0, 2357.0, 2358.0, 2615.0, 2634.0, 2768.0, 2773.0, 2920.0, 3096.0, 3106.0, 3107.0, 3133.0, 3162.0, 3315.0, 3383.0, 3428.0, 3485.0, 3490.0, 3554.0, 3566.0, 3570.0, 3601.0, 3659.0, 3665.0, 3678.0, 3690.0, 3725.0, 3949.0, 3985.0, 4055.0, 4071.0, 4170.0, 4257.0, 4299.0, 4489.0, 4499.0, 4501.0, 4502.0, 4609.0, 4615.0, 4616.0, 4627.0, 4734.0, 4739.0, 4791.0, 4792.0, 4846.0, 4860.0, 4928.0, 5008.0, 5033.0, 5054.0, 5166.0, 5175.0, 5272.0, 5292.0, 5329.0, 5351.0, 5359.0, 5509.0, 5552.0, 5770.0, 5783.0, 5819.0, 5829.0, 5836.0, 5873.0, 5880.0, 5927.0, 5966.0, 6004.0, 6303.0, 6347.0, 6398.0, 6464.0, 6672.0, 6774.0, 6840.0, 6876.0, 6890.0, 7004.0, 7040.0, 7048.0, 7052.0, 7056.0, 7076.0, 7097.0, 7128.0, 7132.0, 7133.0, 7157.0, 7408.0, 7414.0, 7466.0, 7474.0, 7538.0, 7704.0, 7832.0, 8140.0, 8407.0, 8462.0, 8519.0, 8531.0, 8572.0, 8676.0, 8727.0, 8737.0, 8793.0, 8795.0, 8797.0, 9001.0, 9021.0, 9052.0, 9123.0, 9124.0, 9180.0, 9261.0, 9289.0, 9322.0, 9510.0, 9531.0, 9686.0, 9697.0, 9766.0, 9792.0, 9871.0, 9935.0, 9976.0, 10044.0, 10135.0, 10205.0, 10272.0, 10335.0, 10346.0, 10410.0, 10758.0, 10797.0, 10802.0, 10865.0, 11025.0, 11213.0, 11252.0, 22807.0, 22918.0, 23704.0, 23764.0, 23780.0, 25825.0, 25939.0, 26018.0, 26136.0, 26509.0, 26524.0, 27284.0, 28231.0, 28959.0, 28999.0, 29923.0, 29927.0, 29941.0, 30844.0, 50848.0, 51129.0, 51330.0, 51655.0, 51703.0, 54507.0, 54541.0, 54567.0, 54855.0, 54922.0, 55332.0, 55540.0, 55616.0, 56262.0, 56829.0, 56892.0, 57532.0, 57561.0, 64114.0, 64115.0, 64332.0, 64651.0, 64857.0, 79155.0, 79660.0, 79670.0, 79845.0, 79993.0, 80149.0, 80830.0, 83666.0, 83871.0, 84617.0, 85363.0, 85441.0, 85450.0, 90007.0, 90427.0, 91607.0, 113278.0, 114990.0, 115123.0, 116496.0, 126969.0, 148932.0, 151636.0, 170954.0, 197259.0, 200081.0, 220441.0, 284391.0, 768211.0 
GO:0042605 MF 5.93e-06   5/318    24/28555 D04 peptide antigen binding                  3106.0, 3107.0, 3133.0, 6890.0, 8140.0 
GO:0001228 MF 1.08e-05  17/318   441/28555 D04 DNA-binding transcription activator activity, RNA polymerase II-specific 1052.0, 1316.0, 3659.0, 3725.0, 4609.0, 4791.0, 5359.0, 5966.0, 6774.0, 7157.0, 7704.0, 9935.0, 23764.0, 28999.0, 51804.0, 55893.0, 64651.0 
GO:0045569 MF 1.35e-05   3/318     5/28555 D03 TRAIL binding                            8793.0, 8795.0, 8797.0 
GO:0038023 MF 2.48e-05  11/318   209/28555 D02 signaling receptor activity              1439.0, 2358.0, 3383.0, 5329.0, 7056.0, 7097.0, 8795.0, 8797.0, 11025.0, 22918.0, 54210.0 
GO:0003700 MF 4.65e-05  16/318   446/28555 D02 DNA-binding transcription factor activity 602.0, 604.0, 639.0, 2114.0, 3725.0, 4609.0, 4791.0, 5966.0, 6774.0, 7004.0, 7157.0, 8462.0, 22807.0, 55893.0, 64651.0, 84913.0 
GO:0005102 MF 4.77e-05  14/318   353/28555 D03 signaling receptor binding               133.0, 650.0, 2268.0, 3106.0, 3133.0, 3485.0, 5054.0, 5329.0, 6347.0, 9001.0, 10758.0, 23780.0, 29923.0, 51129.0 
GO:0019904 MF 9.35e-05  11/318   242/28555 D03 protein domain specific binding          1017.0, 2114.0, 2773.0, 4627.0, 4734.0, 5329.0, 5873.0, 6672.0, 7052.0, 7474.0, 7704.0 
GO:0002060 MF 1.24e-04   2/318     2/28555 D04 purine nucleobase binding                4860.0, 5836.0 
GO:0004875 MF 1.55e-04   3/318    10/28555 D04 complement receptor activity             728.0, 2357.0, 2358.0 
GO:0004896 MF 1.56e-04   5/318    46/28555 D04 cytokine receptor activity               2152.0, 3570.0, 3601.0, 9180.0, 55540.0 
GO:0000978 MF 1.72e-04  28/318  1179/28555 D09 RNA polymerase II cis-regulatory region sequence-specific DNA binding 602.0, 604.0, 639.0, 1052.0, 1316.0, 2114.0, 3096.0, 3428.0, 3659.0, 3665.0, 3725.0, 4609.0, 4791.0, 5966.0, 6774.0, 7004.0, 7157.0, 7704.0, 8462.0, 9935.0, 9960.0, 22807.0, 23764.0, 28999.0, 51804.0, 55893.0, 84913.0, 90338.0 
GO:0019901 MF 2.01e-04  15/318   455/28555 D05 protein kinase binding                   388.0, 1026.0, 2268.0, 3315.0, 3601.0, 5770.0, 5880.0, 6464.0, 6774.0, 7157.0, 7538.0, 10346.0, 79155.0, 85363.0, 197259.0 
```
