## Supplementary material for "Genetic and environmental regulation of caudate nucleus transcriptome: insight into schizophrenia risk and the dopamine system": Data S7: GO_analysis_module_pink.txt

```
GO:0042552 BP 1.18e-06  10/714    44/28555 D04 myelination                              2581.0, 4118.0, 5653.0, 9444.0, 10215.0, 51090.0, 55331.0, 83700.0, 84668.0, 256987.0 
GO:0016126 BP 2.34e-06   6/714    17/28555 D06 sterol biosynthetic process              3638.0, 3930.0, 7108.0, 9023.0, 10826.0, 51700.0 
GO:0036109 BP 1.05e-05   5/714    13/28555 D09 alpha-linolenic acid metabolic process   30.0, 2180.0, 3295.0, 60481.0, 64834.0 
GO:0006511 BP 1.48e-05  20/714   267/28555 D08 ubiquitin-dependent protein catabolic process 991.0, 4193.0, 5717.0, 8878.0, 9817.0, 11342.0, 25793.0, 26133.0, 29116.0, 51433.0, 51667.0, 54467.0, 54941.0, 55031.0, 55236.0, 55819.0, 55905.0, 65264.0, 84749.0, 200845.0 
GO:0030176 CC 2.15e-07  16/714   116/28555 D05 integral component of endoplasmic reticulum membrane 550.0, 3290.0, 3895.0, 6319.0, 7108.0, 9524.0, 11153.0, 23344.0, 51604.0, 54463.0, 55331.0, 57171.0, 60481.0, 64834.0, 284361.0, 347734.0 
GO:0005764 CC 1.11e-06  22/714   266/28555 D07 lysosome                                 175.0, 847.0, 1203.0, 2581.0, 3916.0, 3920.0, 3988.0, 4126.0, 4864.0, 5305.0, 6272.0, 6609.0, 6642.0, 7405.0, 10404.0, 23621.0, 55016.0, 56270.0, 112770.0, 153129.0, 203228.0, 338382.0 
GO:0005789 CC 1.37e-06  57/714   960/28555 D04 endoplasmic reticulum membrane           391.0, 950.0, 1595.0, 1718.0, 2180.0, 2222.0, 2531.0, 2705.0, 2861.0, 3290.0, 3638.0, 3895.0, 3930.0, 5277.0, 5281.0, 5663.0, 6272.0, 6319.0, 7039.0, 7108.0, 7301.0, 8612.0, 9023.0, 9420.0, 9517.0, 9524.0, 10826.0, 10897.0, 11342.0, 22863.0, 23155.0, 23344.0, 27173.0, 29956.0, 51114.0, 51604.0, 51700.0, 51752.0, 54901.0, 55014.0, 55016.0, 55144.0, 55331.0, 55650.0, 56246.0, 57171.0, 57458.0, 60481.0, 64834.0, 79956.0, 92579.0, 93183.0, 125704.0, 128869.0, 158747.0, 221035.0, 286827.0 
GO:0005765 CC 1.77e-06  25/714   317/28555 D07 lysosomal membrane                       950.0, 1203.0, 2770.0, 3119.0, 3916.0, 3920.0, 4864.0, 4891.0, 5167.0, 5663.0, 6272.0, 8546.0, 9043.0, 9516.0, 11342.0, 23385.0, 54978.0, 55016.0, 55717.0, 57406.0, 96459.0, 112770.0, 121260.0, 127829.0, 153129.0 
GO:0009986 CC 1.79e-06  39/714   572/28555 D02 cell surface                             1410.0, 1604.0, 1839.0, 2346.0, 2861.0, 3161.0, 3192.0, 3306.0, 3688.0, 4040.0, 4233.0, 4891.0, 5167.0, 5663.0, 6272.0, 6422.0, 7018.0, 7039.0, 7103.0, 7301.0, 8301.0, 8633.0, 9341.0, 9601.0, 10544.0, 11079.0, 11141.0, 23555.0, 23621.0, 25932.0, 26585.0, 51704.0, 55248.0, 56650.0, 64399.0, 143903.0, 284114.0, 340419.0, 342035.0 
GO:0005783 CC 2.07e-06  62/714  1033/28555 D05 endoplasmic reticulum                    175.0, 347.0, 550.0, 831.0, 847.0, 1203.0, 1595.0, 1718.0, 2180.0, 2222.0, 2531.0, 2861.0, 3433.0, 3638.0, 3895.0, 4040.0, 4118.0, 4864.0, 5653.0, 5663.0, 6319.0, 7108.0, 7368.0, 7405.0, 8612.0, 8878.0, 9524.0, 9601.0, 9817.0, 9897.0, 10404.0, 11079.0, 11342.0, 23155.0, 23184.0, 23200.0, 23344.0, 23385.0, 29095.0, 29956.0, 49855.0, 51114.0, 51661.0, 51726.0, 51752.0, 54463.0, 54901.0, 55741.0, 56246.0, 57458.0, 60481.0, 64834.0, 79956.0, 84061.0, 84899.0, 92579.0, 144811.0, 158747.0, 253832.0, 286827.0, 441549.0, 111089941.0 
GO:0043231 CC 2.27e-06  49/714   870/28555 D04 intracellular membrane-bounded organelle 391.0, 624.0, 847.0, 1027.0, 1495.0, 2760.0, 2956.0, 3099.0, 3344.0, 3988.0, 4904.0, 4939.0, 6285.0, 6566.0, 6642.0, 7108.0, 7368.0, 8301.0, 8878.0, 8898.0, 9341.0, 9516.0, 9798.0, 10105.0, 10404.0, 10897.0, 11243.0, 11340.0, 11342.0, 23155.0, 23287.0, 23555.0, 51099.0, 51704.0, 53838.0, 54809.0, 54941.0, 54978.0, 55120.0, 55726.0, 56246.0, 57171.0, 79953.0, 84188.0, 114876.0, 114883.0, 203228.0, 253832.0, 256987.0 
GO:0070062 CC 2.78e-06 110/714  2170/28555 D06 extracellular exosome                    210.0, 220.0, 347.0, 391.0, 419.0, 550.0, 686.0, 760.0, 847.0, 873.0, 928.0, 950.0, 989.0, 1073.0, 1203.0, 1267.0, 1410.0, 1465.0, 1604.0, 1808.0, 1992.0, 2346.0, 2530.0, 2760.0, 2770.0, 2771.0, 2819.0, 3020.0, 3181.0, 3306.0, 3688.0, 3732.0, 3916.0, 3920.0, 3925.0, 4070.0, 4218.0, 4670.0, 4864.0, 4904.0, 5271.0, 5576.0, 5789.0, 5860.0, 5934.0, 5962.0, 5981.0, 6035.0, 6050.0, 6275.0, 6414.0, 6422.0, 6558.0, 6566.0, 6575.0, 6609.0, 6652.0, 6696.0, 6814.0, 6856.0, 6888.0, 7018.0, 7103.0, 7171.0, 8202.0, 8349.0, 8611.0, 8878.0, 8898.0, 9043.0, 9144.0, 9380.0, 9798.0, 9943.0, 10085.0, 10404.0, 10512.0, 10544.0, 10617.0, 23052.0, 23385.0, 23446.0, 23452.0, 25801.0, 25932.0, 26227.0, 28970.0, 30833.0, 51125.0, 51429.0, 51704.0, 51752.0, 51809.0, 54978.0, 55748.0, 57471.0, 57609.0, 60676.0, 64081.0, 85235.0, 90649.0, 112574.0, 114876.0, 127829.0, 133121.0, 139221.0, 152007.0, 222236.0, 256987.0, 440689.0 
GO:0016020 CC 2.99e-06 127/714  2115/28555 D02 membrane                                 30.0, 323.0, 550.0, 831.0, 847.0, 928.0, 950.0, 1124.0, 1267.0, 1595.0, 1718.0, 1808.0, 1992.0, 2180.0, 2346.0, 2530.0, 2531.0, 2771.0, 3099.0, 3119.0, 3161.0, 3181.0, 3185.0, 3187.0, 3192.0, 3290.0, 3295.0, 3306.0, 3611.0, 3688.0, 3796.0, 3895.0, 3916.0, 3920.0, 3925.0, 3930.0, 4070.0, 4292.0, 4600.0, 4670.0, 4848.0, 4864.0, 4891.0, 4939.0, 4999.0, 5277.0, 5298.0, 5469.0, 5576.0, 5663.0, 5717.0, 6293.0, 6319.0, 6558.0, 6566.0, 6575.0, 6642.0, 6652.0, 7171.0, 8087.0, 8301.0, 8482.0, 8546.0, 8611.0, 8898.0, 8939.0, 9023.0, 9219.0, 9785.0, 9844.0, 9918.0, 10105.0, 10212.0, 10617.0, 10735.0, 10826.0, 11118.0, 23052.0, 23155.0, 23165.0, 23200.0, 23344.0, 23385.0, 23397.0, 23446.0, 23621.0, 25963.0, 27173.0, 29956.0, 51104.0, 51228.0, 51390.0, 51604.0, 51700.0, 51726.0, 51752.0, 51809.0, 54623.0, 54842.0, 54901.0, 54978.0, 55127.0, 55144.0, 55717.0, 55741.0, 57099.0, 57185.0, 57508.0, 57609.0, 57720.0, 60481.0, 64834.0, 79956.0, 83540.0, 84061.0, 90231.0, 92579.0, 114876.0, 114883.0, 127829.0, 128869.0, 158747.0, 221035.0, 253832.0, 256987.0, 347734.0, 111089941.0 
GO:0005654 CC 3.17e-06 152/714  3789/28555 D02 nucleoplasm                              86.0, 333.0, 467.0, 595.0, 991.0, 1027.0, 1153.0, 1376.0, 1410.0, 2005.0, 2072.0, 2771.0, 2956.0, 3020.0, 3181.0, 3185.0, 3187.0, 3192.0, 3275.0, 3344.0, 3516.0, 3611.0, 3796.0, 3988.0, 4149.0, 4171.0, 4193.0, 4286.0, 4292.0, 4552.0, 4601.0, 4603.0, 4670.0, 4780.0, 4848.0, 4904.0, 4939.0, 4999.0, 5305.0, 5324.0, 5469.0, 5663.0, 5717.0, 5757.0, 5934.0, 5981.0, 6050.0, 6195.0, 6285.0, 6431.0, 6838.0, 6839.0, 7716.0, 8202.0, 8349.0, 8451.0, 8479.0, 8493.0, 8544.0, 8819.0, 8878.0, 9134.0, 9219.0, 9410.0, 9414.0, 9477.0, 9516.0, 9557.0, 9635.0, 9768.0, 9770.0, 9771.0, 9785.0, 9817.0, 9891.0, 9897.0, 9918.0, 10110.0, 10212.0, 10436.0, 10535.0, 10617.0, 10714.0, 10735.0, 11221.0, 11243.0, 11340.0, 11342.0, 22909.0, 22936.0, 23325.0, 23350.0, 23397.0, 23446.0, 25793.0, 26097.0, 27340.0, 28970.0, 28984.0, 29115.0, 49855.0, 51008.0, 51099.0, 51174.0, 51274.0, 51433.0, 51667.0, 51704.0, 51742.0, 53838.0, 54443.0, 54465.0, 54623.0, 54876.0, 54978.0, 55031.0, 55120.0, 55127.0, 55159.0, 55193.0, 55291.0, 55677.0, 55726.0, 55748.0, 56987.0, 57508.0, 57645.0, 57720.0, 63920.0, 65264.0, 79075.0, 79811.0, 80824.0, 83540.0, 83759.0, 84128.0, 84159.0, 84271.0, 84296.0, 84456.0, 84811.0, 91746.0, 112399.0, 114907.0, 117246.0, 137209.0, 144233.0, 144715.0, 222236.0, 256435.0, 359948.0, 440689.0 
GO:0016021 CC 3.19e-06 144/714  3580/28555 D03 integral component of membrane           333.0, 950.0, 1203.0, 1595.0, 1718.0, 1955.0, 2123.0, 2180.0, 2222.0, 2530.0, 2531.0, 2619.0, 2705.0, 3790.0, 3823.0, 3895.0, 3930.0, 4040.0, 4070.0, 4118.0, 4162.0, 4233.0, 4340.0, 4864.0, 5010.0, 5167.0, 5277.0, 5281.0, 5376.0, 5663.0, 6272.0, 6319.0, 6444.0, 6566.0, 6856.0, 7039.0, 7368.0, 7542.0, 8269.0, 8612.0, 8633.0, 9023.0, 9144.0, 9341.0, 9420.0, 9517.0, 10826.0, 11118.0, 11141.0, 11149.0, 11226.0, 11342.0, 23200.0, 23385.0, 23446.0, 23621.0, 23632.0, 23671.0, 25805.0, 25963.0, 26032.0, 27013.0, 27173.0, 28513.0, 29095.0, 29956.0, 51090.0, 51114.0, 51390.0, 51704.0, 51752.0, 51809.0, 53637.0, 53838.0, 54842.0, 54901.0, 54933.0, 54978.0, 55014.0, 55016.0, 55177.0, 55314.0, 55331.0, 55356.0, 55650.0, 55819.0, 56169.0, 56246.0, 56650.0, 56913.0, 57020.0, 57165.0, 57185.0, 57406.0, 57458.0, 57508.0, 57720.0, 64108.0, 64208.0, 79134.0, 79956.0, 79962.0, 83982.0, 84466.0, 84749.0, 84899.0, 90231.0, 92579.0, 92737.0, 93183.0, 93377.0, 112770.0, 113791.0, 116173.0, 118442.0, 125704.0, 128218.0, 130814.0, 131616.0, 140738.0, 143903.0, 149345.0, 154215.0, 170384.0, 199731.0, 201799.0, 219854.0, 219902.0, 221035.0, 222223.0, 256227.0, 256435.0, 256472.0, 256987.0, 284114.0, 284361.0, 285195.0, 286827.0, 342035.0, 347734.0, 374395.0, 727936.0, 730130.0, 100130933.0 
GO:0005794 CC 3.24e-06  50/714   985/28555 D05 Golgi apparatus                          333.0, 624.0, 847.0, 1203.0, 1410.0, 2252.0, 2530.0, 2956.0, 3759.0, 3790.0, 4040.0, 4780.0, 4864.0, 5663.0, 6272.0, 6293.0, 6642.0, 6696.0, 7542.0, 8301.0, 8546.0, 9363.0, 9516.0, 9638.0, 9770.0, 10404.0, 10897.0, 11079.0, 11221.0, 11226.0, 11243.0, 23385.0, 23621.0, 25963.0, 51114.0, 51809.0, 53838.0, 57147.0, 57409.0, 57720.0, 79571.0, 81551.0, 83700.0, 93377.0, 114883.0, 222236.0, 253832.0, 256987.0, 338382.0, 347734.0 
GO:0005737 CC 3.57e-06 182/714  4659/28555 D02 cytoplasm                                175.0, 220.0, 323.0, 347.0, 595.0, 760.0, 831.0, 847.0, 950.0, 1027.0, 1028.0, 1031.0, 1073.0, 1153.0, 1155.0, 1267.0, 1371.0, 1373.0, 1410.0, 1465.0, 1718.0, 1781.0, 2252.0, 2339.0, 2346.0, 2593.0, 2770.0, 2771.0, 2861.0, 3145.0, 3181.0, 3275.0, 3306.0, 3433.0, 3516.0, 3688.0, 3796.0, 3916.0, 3925.0, 3930.0, 4099.0, 4149.0, 4171.0, 4193.0, 4286.0, 4600.0, 4670.0, 4780.0, 4848.0, 4891.0, 4904.0, 5271.0, 5298.0, 5334.0, 5358.0, 5576.0, 5653.0, 5860.0, 5981.0, 6195.0, 6285.0, 6444.0, 6642.0, 6870.0, 6888.0, 7298.0, 7405.0, 8073.0, 8087.0, 8100.0, 8202.0, 8544.0, 8878.0, 8898.0, 8939.0, 9043.0, 9134.0, 9380.0, 9444.0, 9638.0, 9670.0, 9770.0, 9788.0, 9817.0, 9844.0, 9891.0, 9918.0, 10105.0, 10212.0, 10215.0, 10404.0, 10436.0, 10714.0, 10826.0, 10964.0, 11104.0, 11141.0, 11221.0, 11340.0, 22858.0, 22879.0, 22933.0, 22998.0, 23287.0, 23321.0, 25793.0, 25801.0, 25805.0, 25932.0, 26065.0, 27340.0, 28984.0, 29899.0, 29970.0, 30833.0, 51091.0, 51135.0, 51174.0, 51429.0, 51601.0, 51752.0, 53637.0, 54442.0, 54467.0, 54623.0, 54809.0, 54828.0, 55016.0, 55031.0, 55120.0, 55144.0, 55159.0, 55179.0, 55213.0, 55236.0, 55521.0, 55717.0, 55726.0, 55768.0, 55819.0, 55861.0, 56062.0, 56169.0, 56940.0, 57147.0, 57471.0, 57508.0, 57560.0, 57609.0, 58533.0, 60489.0, 64081.0, 64108.0, 64399.0, 79691.0, 80824.0, 81551.0, 83479.0, 84271.0, 84296.0, 84343.0, 84457.0, 84938.0, 84944.0, 89970.0, 96459.0, 112399.0, 114907.0, 116362.0, 122060.0, 123283.0, 127829.0, 144233.0, 147906.0, 151242.0, 201725.0, 203228.0, 222236.0, 282809.0, 359948.0, 387357.0, 100127983.0 
GO:0033270 CC 3.93e-06   5/714    11/28555 D02 paranode region of axon                  4099.0, 22933.0, 57165.0, 57471.0, 400746.0 
GO:0005886 CC 3.95e-06 172/714  4459/28555 D03 plasma membrane                          86.0, 333.0, 391.0, 419.0, 624.0, 760.0, 847.0, 928.0, 950.0, 1267.0, 1318.0, 1495.0, 1604.0, 1808.0, 1839.0, 2180.0, 2339.0, 2346.0, 2619.0, 2770.0, 2771.0, 2861.0, 3099.0, 3119.0, 3161.0, 3185.0, 3306.0, 3611.0, 3688.0, 3732.0, 3759.0, 3779.0, 3790.0, 3916.0, 3920.0, 4040.0, 4099.0, 4126.0, 4162.0, 4193.0, 4218.0, 4233.0, 4340.0, 4600.0, 4780.0, 4848.0, 4891.0, 5010.0, 5167.0, 5168.0, 5305.0, 5334.0, 5354.0, 5358.0, 5376.0, 5576.0, 5588.0, 5663.0, 5789.0, 5962.0, 6272.0, 6402.0, 6422.0, 6444.0, 6558.0, 6566.0, 6575.0, 6609.0, 6814.0, 6870.0, 7018.0, 7039.0, 7368.0, 8073.0, 8301.0, 8482.0, 8611.0, 8612.0, 8633.0, 9341.0, 9363.0, 9414.0, 9499.0, 9516.0, 9557.0, 9635.0, 9638.0, 9650.0, 9770.0, 9844.0, 10544.0, 10617.0, 11079.0, 11118.0, 11141.0, 11149.0, 22802.0, 22933.0, 23184.0, 23200.0, 23385.0, 23446.0, 23555.0, 23621.0, 23632.0, 23671.0, 25780.0, 25801.0, 25805.0, 25932.0, 25945.0, 26133.0, 27173.0, 27340.0, 27345.0, 29116.0, 29970.0, 51104.0, 51133.0, 51135.0, 51390.0, 51429.0, 51704.0, 51752.0, 53637.0, 53828.0, 53838.0, 54207.0, 54842.0, 54933.0, 55014.0, 55016.0, 55144.0, 55291.0, 55313.0, 55905.0, 56169.0, 56246.0, 56940.0, 57020.0, 57406.0, 57720.0, 58480.0, 64762.0, 79885.0, 83700.0, 84061.0, 84281.0, 84466.0, 84668.0, 91746.0, 92737.0, 93377.0, 113791.0, 118442.0, 121260.0, 127829.0, 128869.0, 130132.0, 133121.0, 154215.0, 158747.0, 219287.0, 222223.0, 253832.0, 256227.0, 256987.0, 283254.0, 284114.0, 285195.0, 342035.0, 374395.0 
GO:0005829 CC 4.62e-06 213/714  5207/28555 D02 cytosol                                  30.0, 210.0, 220.0, 391.0, 585.0, 595.0, 760.0, 831.0, 847.0, 873.0, 989.0, 991.0, 1027.0, 1031.0, 1124.0, 1155.0, 1203.0, 1371.0, 1410.0, 1495.0, 1781.0, 1808.0, 2005.0, 2339.0, 2593.0, 2760.0, 2771.0, 2819.0, 2956.0, 3099.0, 3145.0, 3161.0, 3185.0, 3187.0, 3275.0, 3295.0, 3306.0, 3433.0, 3611.0, 3628.0, 3790.0, 3796.0, 3916.0, 3925.0, 3988.0, 4070.0, 4193.0, 4218.0, 4552.0, 4600.0, 4601.0, 4780.0, 4848.0, 4904.0, 4939.0, 5096.0, 5136.0, 5137.0, 5238.0, 5271.0, 5298.0, 5305.0, 5324.0, 5358.0, 5576.0, 5588.0, 5717.0, 5757.0, 5860.0, 5934.0, 6050.0, 6195.0, 6272.0, 6285.0, 6293.0, 6422.0, 6558.0, 6642.0, 6652.0, 6814.0, 6888.0, 7171.0, 7298.0, 8073.0, 8087.0, 8202.0, 8301.0, 8349.0, 8493.0, 8544.0, 8780.0, 8878.0, 8898.0, 9023.0, 9043.0, 9134.0, 9341.0, 9380.0, 9410.0, 9414.0, 9557.0, 9635.0, 9650.0, 9738.0, 9770.0, 9798.0, 9817.0, 9824.0, 9844.0, 9897.0, 9918.0, 9943.0, 10110.0, 10535.0, 10617.0, 10693.0, 10735.0, 11221.0, 11234.0, 11243.0, 11340.0, 11342.0, 22858.0, 22863.0, 22903.0, 22909.0, 22933.0, 23052.0, 23097.0, 23258.0, 23287.0, 23397.0, 23438.0, 23446.0, 23555.0, 25793.0, 25801.0, 25839.0, 25932.0, 25963.0, 26065.0, 26227.0, 28984.0, 29116.0, 29899.0, 30833.0, 49855.0, 50940.0, 51091.0, 51099.0, 51114.0, 51135.0, 51174.0, 51228.0, 51429.0, 51433.0, 51555.0, 51667.0, 51704.0, 51742.0, 51752.0, 54442.0, 54465.0, 54809.0, 54978.0, 55014.0, 55031.0, 55236.0, 55291.0, 55313.0, 55521.0, 55717.0, 55748.0, 55768.0, 55905.0, 56169.0, 56270.0, 56940.0, 56987.0, 57099.0, 57409.0, 58480.0, 58533.0, 60489.0, 60676.0, 65264.0, 79571.0, 79739.0, 80824.0, 81605.0, 83540.0, 83759.0, 84271.0, 84668.0, 84735.0, 84749.0, 85458.0, 91614.0, 96459.0, 112399.0, 112770.0, 113675.0, 114876.0, 114883.0, 114907.0, 140545.0, 144233.0, 200845.0, 203228.0, 253260.0, 256987.0, 283254.0, 440689.0 
GO:0005813 CC 5.07e-06  32/714   520/28555 D03 centrosome                               585.0, 991.0, 1781.0, 2770.0, 2771.0, 3099.0, 3161.0, 3192.0, 3796.0, 4218.0, 4780.0, 4999.0, 5324.0, 5576.0, 5663.0, 6566.0, 7405.0, 8100.0, 9134.0, 9638.0, 9738.0, 9768.0, 9798.0, 10544.0, 11104.0, 22933.0, 25932.0, 28984.0, 29899.0, 57560.0, 256987.0, 282809.0 
GO:0005634 CC 6.90e-06 184/714  5311/28555 D05 nucleus                                  86.0, 210.0, 323.0, 467.0, 585.0, 595.0, 989.0, 1027.0, 1028.0, 1031.0, 1153.0, 1393.0, 1410.0, 1465.0, 1718.0, 2005.0, 2072.0, 2593.0, 2770.0, 2956.0, 3007.0, 3020.0, 3181.0, 3185.0, 3187.0, 3192.0, 3275.0, 3306.0, 3344.0, 3516.0, 3930.0, 4070.0, 4149.0, 4162.0, 4171.0, 4193.0, 4286.0, 4292.0, 4600.0, 4601.0, 4603.0, 4670.0, 4780.0, 4848.0, 4891.0, 4904.0, 4999.0, 5136.0, 5469.0, 5663.0, 5717.0, 5757.0, 5981.0, 6275.0, 6285.0, 6839.0, 6870.0, 6888.0, 6941.0, 7298.0, 7301.0, 7542.0, 7589.0, 7675.0, 7716.0, 7768.0, 7770.0, 8073.0, 8087.0, 8202.0, 8301.0, 8349.0, 8479.0, 8493.0, 8544.0, 8898.0, 8939.0, 9134.0, 9414.0, 9444.0, 9524.0, 9557.0, 9603.0, 9670.0, 9768.0, 9770.0, 9771.0, 9785.0, 9891.0, 9918.0, 10212.0, 10215.0, 10436.0, 10617.0, 10735.0, 11011.0, 11104.0, 11221.0, 11340.0, 22858.0, 22903.0, 22909.0, 22933.0, 23097.0, 23287.0, 23350.0, 25793.0, 25932.0, 25996.0, 27013.0, 28970.0, 28984.0, 29115.0, 29946.0, 30833.0, 51008.0, 51091.0, 51135.0, 51433.0, 51700.0, 51742.0, 54442.0, 54828.0, 54925.0, 55031.0, 55120.0, 55159.0, 55177.0, 55213.0, 55236.0, 55291.0, 55677.0, 55717.0, 55726.0, 55768.0, 55905.0, 56940.0, 56987.0, 57508.0, 57547.0, 57609.0, 57645.0, 58533.0, 60489.0, 64376.0, 64399.0, 65251.0, 65264.0, 79075.0, 79800.0, 79811.0, 79842.0, 79885.0, 80824.0, 81605.0, 83479.0, 84146.0, 84159.0, 84456.0, 84749.0, 84811.0, 84944.0, 85235.0, 90649.0, 91746.0, 112399.0, 112770.0, 119392.0, 123283.0, 137209.0, 144715.0, 144811.0, 146050.0, 147808.0, 148203.0, 162394.0, 203228.0, 253639.0, 283254.0, 342892.0, 345462.0, 359948.0, 387357.0, 440689.0 
GO:0031902 CC 1.10e-05  13/714   121/28555 D06 late endosome membrane                   950.0, 3916.0, 3920.0, 4864.0, 4891.0, 11342.0, 23555.0, 55016.0, 57406.0, 114883.0, 127829.0, 285195.0, 338382.0 
GO:0035577 CC 1.12e-05   9/714    57/28555 D08 azurophil granule membrane               3916.0, 3920.0, 4126.0, 5663.0, 23200.0, 23385.0, 84061.0, 127829.0, 374395.0 
GO:0043220 CC 4.42e-05   4/714     9/28555 D02 Schmidt-Lanterman incisure               4099.0, 22933.0, 83700.0, 400746.0 
GO:0005768 CC 4.58e-05  20/714   289/28555 D07 endosome                                 624.0, 1027.0, 4218.0, 5298.0, 6609.0, 6642.0, 7405.0, 9363.0, 9897.0, 10617.0, 23325.0, 23621.0, 55016.0, 57020.0, 58533.0, 114876.0, 118442.0, 140545.0, 203228.0, 256227.0 
GO:0043209 CC 5.63e-05   6/714    28/28555 D02 myelin sheath                            4099.0, 5354.0, 22933.0, 57165.0, 57471.0, 256987.0 
GO:0030496 CC 8.95e-05  14/714   168/28555 D02 midbody                                  989.0, 2770.0, 2771.0, 3192.0, 4218.0, 5962.0, 7405.0, 9798.0, 9817.0, 11104.0, 22933.0, 25932.0, 54443.0, 127829.0 
GO:0048471 CC 1.06e-04  35/714   696/28555 D02 perinuclear region of cytoplasm          333.0, 347.0, 991.0, 1203.0, 1267.0, 3688.0, 3916.0, 4864.0, 4891.0, 4939.0, 5298.0, 5663.0, 6272.0, 6275.0, 6285.0, 6293.0, 6696.0, 7018.0, 7039.0, 8087.0, 8301.0, 8898.0, 9043.0, 9341.0, 9768.0, 10544.0, 11011.0, 11226.0, 22933.0, 25780.0, 25932.0, 51673.0, 84944.0, 253832.0, 256987.0 
GO:0005769 CC 1.24e-04  18/714   263/28555 D08 early endosome                           4040.0, 4891.0, 6272.0, 7018.0, 7405.0, 8073.0, 8301.0, 8612.0, 9341.0, 9897.0, 10617.0, 23200.0, 23325.0, 23385.0, 23621.0, 57720.0, 92737.0, 222236.0 
GO:0044291 CC 2.23e-04   5/714    23/28555 D05 cell-cell contact zone                   9414.0, 25945.0, 83700.0, 93377.0, 199731.0 
GO:0043025 CC 2.74e-04  20/714   330/28555 D03 neuronal cell body                       347.0, 3759.0, 3916.0, 4040.0, 4218.0, 5136.0, 5137.0, 5663.0, 6272.0, 6558.0, 8087.0, 8301.0, 8633.0, 9499.0, 9638.0, 9897.0, 23621.0, 57471.0, 60481.0, 92737.0 
GO:1905103 CC 5.05e-04   3/714     7/28555 D06 integral component of lysosomal membrane 4864.0, 121260.0, 153129.0 
GO:0005515 MF 6.11e-06 489/714 12369/28555 D02 protein binding                          30.0, 86.0, 175.0, 323.0, 333.0, 347.0, 391.0, 467.0, 550.0, 585.0, 595.0, 624.0, 760.0, 831.0, 928.0, 950.0, 969.0, 989.0, 991.0, 1027.0, 1028.0, 1031.0, 1073.0, 1124.0, 1153.0, 1155.0, 1203.0, 1267.0, 1318.0, 1360.0, 1373.0, 1376.0, 1393.0, 1410.0, 1465.0, 1495.0, 1604.0, 1718.0, 1781.0, 1808.0, 1839.0, 1992.0, 2005.0, 2072.0, 2123.0, 2222.0, 2252.0, 2339.0, 2530.0, 2531.0, 2593.0, 2619.0, 2705.0, 2770.0, 2771.0, 2819.0, 2861.0, 2956.0, 3020.0, 3099.0, 3119.0, 3145.0, 3161.0, 3181.0, 3185.0, 3187.0, 3192.0, 3275.0, 3306.0, 3344.0, 3433.0, 3516.0, 3611.0, 3628.0, 3638.0, 3688.0, 3732.0, 3759.0, 3796.0, 3895.0, 3916.0, 3920.0, 3925.0, 3930.0, 4040.0, 4070.0, 4118.0, 4149.0, 4171.0, 4193.0, 4218.0, 4233.0, 4286.0, 4292.0, 4552.0, 4600.0, 4601.0, 4670.0, 4780.0, 4815.0, 4848.0, 4864.0, 4891.0, 4904.0, 4939.0, 4999.0, 5010.0, 5096.0, 5167.0, 5271.0, 5277.0, 5281.0, 5298.0, 5305.0, 5354.0, 5376.0, 5469.0, 5523.0, 5576.0, 5588.0, 5638.0, 5653.0, 5663.0, 5717.0, 5757.0, 5789.0, 5934.0, 5962.0, 5981.0, 6035.0, 6050.0, 6195.0, 6272.0, 6275.0, 6285.0, 6293.0, 6319.0, 6402.0, 6422.0, 6431.0, 6457.0, 6558.0, 6566.0, 6609.0, 6642.0, 6696.0, 6814.0, 6838.0, 6839.0, 6856.0, 6870.0, 6888.0, 6941.0, 7018.0, 7039.0, 7058.0, 7103.0, 7108.0, 7171.0, 7301.0, 7405.0, 7542.0, 7589.0, 7675.0, 7716.0, 7768.0, 7770.0, 8073.0, 8087.0, 8100.0, 8202.0, 8269.0, 8301.0, 8349.0, 8451.0, 8479.0, 8482.0, 8493.0, 8544.0, 8546.0, 8611.0, 8612.0, 8633.0, 8780.0, 8819.0, 8878.0, 8898.0, 8939.0, 9023.0, 9043.0, 9134.0, 9144.0, 9219.0, 9341.0, 9363.0, 9410.0, 9414.0, 9444.0, 9477.0, 9499.0, 9507.0, 9516.0, 9524.0, 9557.0, 9601.0, 9603.0, 9638.0, 9650.0, 9670.0, 9728.0, 9738.0, 9767.0, 9768.0, 9770.0, 9785.0, 9788.0, 9798.0, 9817.0, 9844.0, 9891.0, 9897.0, 9918.0, 9943.0, 10042.0, 10105.0, 10201.0, 10212.0, 10215.0, 10436.0, 10544.0, 10617.0, 10714.0, 10735.0, 10826.0, 10897.0, 10906.0, 11011.0, 11079.0, 11104.0, 11118.0, 11141.0, 11149.0, 11153.0, 11221.0, 11226.0, 11234.0, 11243.0, 11340.0, 11342.0, 22858.0, 22863.0, 22879.0, 22903.0, 22909.0, 22933.0, 22936.0, 22998.0, 23052.0, 23155.0, 23165.0, 23176.0, 23184.0, 23200.0, 23258.0, 23321.0, 23344.0, 23350.0, 23385.0, 23397.0, 23438.0, 23452.0, 23483.0, 23555.0, 23621.0, 23671.0, 25780.0, 25793.0, 25801.0, 25805.0, 25839.0, 25932.0, 25945.0, 26065.0, 26097.0, 26133.0, 26515.0, 26585.0, 27173.0, 27340.0, 27345.0, 28966.0, 28970.0, 28984.0, 28990.0, 29095.0, 29115.0, 29116.0, 29899.0, 29920.0, 29946.0, 29956.0, 29970.0, 49855.0, 51008.0, 51090.0, 51091.0, 51099.0, 51114.0, 51125.0, 51135.0, 51228.0, 51274.0, 51390.0, 51429.0, 51601.0, 51604.0, 51661.0, 51667.0, 51700.0, 51726.0, 51742.0, 51752.0, 53637.0, 53838.0, 54442.0, 54463.0, 54465.0, 54467.0, 54623.0, 54809.0, 54828.0, 54842.0, 54876.0, 54901.0, 54925.0, 54941.0, 54964.0, 54978.0, 55014.0, 55031.0, 55120.0, 55127.0, 55144.0, 55159.0, 55177.0, 55179.0, 55193.0, 55236.0, 55248.0, 55291.0, 55314.0, 55521.0, 55650.0, 55677.0, 55717.0, 55726.0, 55768.0, 55861.0, 55905.0, 56246.0, 56270.0, 56650.0, 56913.0, 57020.0, 57099.0, 57147.0, 57185.0, 57406.0, 57409.0, 57458.0, 57471.0, 57508.0, 57547.0, 57645.0, 58480.0, 58533.0, 60481.0, 60489.0, 63920.0, 64081.0, 64108.0, 64376.0, 64399.0, 64762.0, 64798.0, 64834.0, 65251.0, 65264.0, 79075.0, 79571.0, 79800.0, 79811.0, 79842.0, 79885.0, 79953.0, 79956.0, 79962.0, 80262.0, 80824.0, 81605.0, 83540.0, 83606.0, 83700.0, 83759.0, 84159.0, 84188.0, 84271.0, 84281.0, 84296.0, 84343.0, 84456.0, 84457.0, 84668.0, 84749.0, 84811.0, 84938.0, 85458.0, 90141.0, 90231.0, 91404.0, 91746.0, 91775.0, 92667.0, 92737.0, 96459.0, 112399.0, 112574.0, 112869.0, 113791.0, 114792.0, 114876.0, 114883.0, 114907.0, 116173.0, 116362.0, 117246.0, 118442.0, 119392.0, 121260.0, 122060.0, 123283.0, 127829.0, 128869.0, 130132.0, 130502.0, 131616.0, 133121.0, 137209.0, 140545.0, 144233.0, 144608.0, 144715.0, 144811.0, 147808.0, 149345.0, 150383.0, 151242.0, 151647.0, 153129.0, 158747.0, 170384.0, 200845.0, 201725.0, 201799.0, 203228.0, 219287.0, 219854.0, 220965.0, 221035.0, 253260.0, 253639.0, 256227.0, 256435.0, 282809.0, 284114.0, 285195.0, 286343.0, 286827.0, 317662.0, 326625.0, 338382.0, 340277.0, 340419.0, 347734.0, 374395.0, 387357.0, 400569.0, 401548.0, 494514.0 
GO:0042802 MF 1.41e-05  64/714  1460/28555 D03 identical protein binding                210.0, 333.0, 467.0, 847.0, 969.0, 989.0, 1410.0, 1495.0, 1808.0, 2072.0, 3187.0, 3192.0, 3759.0, 4040.0, 4149.0, 4193.0, 4233.0, 5010.0, 5860.0, 6275.0, 6285.0, 6422.0, 6457.0, 6566.0, 6642.0, 6652.0, 7171.0, 8878.0, 8898.0, 9043.0, 9788.0, 9817.0, 9943.0, 10042.0, 10212.0, 10215.0, 10436.0, 11011.0, 11153.0, 11340.0, 22903.0, 23184.0, 23344.0, 23438.0, 29899.0, 29970.0, 30833.0, 51228.0, 51429.0, 54442.0, 56246.0, 57147.0, 57409.0, 57458.0, 60489.0, 64081.0, 84456.0, 113675.0, 118442.0, 137209.0, 147040.0, 147906.0, 200845.0, 222236.0 
GO:0004180 MF 3.35e-05   5/714    16/28555 D05 carboxypeptidase activity                1360.0, 2346.0, 10404.0, 55748.0, 84735.0 
```
