## Supplementary material for "Genetic and environmental regulation of caudate nucleus transcriptome: insight into schizophrenia risk and the dopamine system": Data S7: GO_analysis_module_red.txt

```
GO:0008380 BP 3.78e-07 26/1225   160/28555 D08 RNA splicing                             1665.0, 2332.0, 3183.0, 4154.0, 5511.0, 8559.0, 9360.0, 9406.0, 9416.0, 9541.0, 9589.0, 9939.0, 9967.0, 10150.0, 10199.0, 10284.0, 10492.0, 11157.0, 23451.0, 25962.0, 55234.0, 64121.0, 83989.0, 85437.0, 151987.0, 285672.0 
GO:0006457 BP 4.24e-07 24/1225   161/28555 D02 protein folding                          811.0, 821.0, 1457.0, 1460.0, 2923.0, 3329.0, 3336.0, 5082.0, 5479.0, 6102.0, 6767.0, 7184.0, 7411.0, 9360.0, 10049.0, 10450.0, 10728.0, 10845.0, 22926.0, 23071.0, 79139.0, 134218.0, 134492.0, 285755.0 
GO:0006625 BP 5.22e-07 14/1225    65/28555 D11 protein targeting to peroxisome          3155.0, 3416.0, 3417.0, 5193.0, 5194.0, 5828.0, 6342.0, 7321.0, 7323.0, 8239.0, 8443.0, 8540.0, 54469.0, 55825.0 
GO:0000398 BP 5.69e-07 47/1225   254/28555 D11 mRNA splicing, via spliceosome           988.0, 1655.0, 1660.0, 1665.0, 2963.0, 3183.0, 3550.0, 5356.0, 5433.0, 5436.0, 6426.0, 6428.0, 6434.0, 9416.0, 9716.0, 9879.0, 9939.0, 10236.0, 10285.0, 10450.0, 10492.0, 10772.0, 11017.0, 11157.0, 22938.0, 23283.0, 23451.0, 23517.0, 25949.0, 27238.0, 27316.0, 27336.0, 51163.0, 51340.0, 51634.0, 51639.0, 51691.0, 53981.0, 55234.0, 55660.0, 55696.0, 57703.0, 57721.0, 57819.0, 81608.0, 85437.0, 143884.0 
GO:0000381 BP 6.59e-07 14/1225    57/28555 D10 regulation of alternative mRNA splicing, via spliceosome 1655.0, 2332.0, 4154.0, 6434.0, 9589.0, 9939.0, 9967.0, 10150.0, 10179.0, 10284.0, 10657.0, 27316.0, 55234.0, 83989.0 
GO:0006974 BP 7.67e-07 30/1225   244/28555 D04 cellular response to DNA damage stimulus 142.0, 331.0, 836.0, 1161.0, 1642.0, 2188.0, 2332.0, 5884.0, 7520.0, 9031.0, 9320.0, 10210.0, 10600.0, 10951.0, 11335.0, 23064.0, 23376.0, 23411.0, 51322.0, 55183.0, 55602.0, 57103.0, 57551.0, 57599.0, 58493.0, 80854.0, 83932.0, 165918.0, 221443.0, 253461.0 
GO:0007049 BP 8.35e-07 34/1225   245/28555 D02 cell cycle                               196.0, 382.0, 904.0, 1452.0, 1457.0, 2908.0, 5501.0, 5898.0, 5928.0, 6477.0, 7013.0, 7803.0, 8239.0, 9589.0, 10393.0, 10771.0, 11339.0, 23637.0, 26060.0, 29117.0, 55145.0, 55183.0, 55660.0, 55781.0, 55958.0, 57092.0, 79023.0, 132660.0, 163859.0, 168451.0, 246184.0, 286053.0, 286826.0, 348995.0 
GO:0006366 BP 8.65e-07 24/1225   180/28555 D10 transcription by RNA polymerase II       142.0, 468.0, 904.0, 1385.0, 2957.0, 2963.0, 2967.0, 5433.0, 5436.0, 6873.0, 6879.0, 6883.0, 6884.0, 6917.0, 6924.0, 7913.0, 7936.0, 8805.0, 9015.0, 9188.0, 9318.0, 27316.0, 29079.0, 51616.0 
GO:0006364 BP 9.43e-07 21/1225   144/28555 D09 rRNA processing                          1736.0, 5393.0, 6154.0, 6194.0, 9188.0, 9724.0, 10199.0, 11056.0, 11103.0, 22803.0, 22894.0, 23160.0, 23517.0, 25879.0, 25926.0, 51010.0, 51077.0, 51119.0, 84135.0, 113510.0, 134430.0 
GO:0006888 BP 9.58e-07 30/1225   181/28555 D06 endoplasmic reticulum to Golgi vesicle-mediated transport 372.0, 829.0, 1315.0, 6683.0, 8615.0, 9117.0, 9276.0, 9554.0, 10175.0, 10282.0, 10342.0, 10427.0, 10959.0, 10972.0, 11014.0, 11018.0, 22872.0, 22878.0, 23423.0, 26286.0, 26984.0, 50999.0, 51014.0, 51128.0, 51164.0, 51290.0, 55973.0, 56681.0, 57120.0, 222068.0 
GO:0006397 BP 1.17e-06 22/1225   158/28555 D08 mRNA processing                          1665.0, 2332.0, 4154.0, 5511.0, 6426.0, 8559.0, 9406.0, 9541.0, 9589.0, 9967.0, 10150.0, 10236.0, 10284.0, 10657.0, 22803.0, 25962.0, 54439.0, 83989.0, 116461.0, 151987.0, 201626.0, 285672.0 
GO:0016032 BP 1.17e-06 67/1225   464/28555 D03 viral process                            387.0, 664.0, 665.0, 821.0, 904.0, 1315.0, 1385.0, 1499.0, 1642.0, 1654.0, 1739.0, 2332.0, 3146.0, 3329.0, 3550.0, 3572.0, 3842.0, 3843.0, 4683.0, 4869.0, 5111.0, 5295.0, 5925.0, 6059.0, 6418.0, 6574.0, 6772.0, 6885.0, 7175.0, 7337.0, 7514.0, 8065.0, 8575.0, 9140.0, 9972.0, 10146.0, 10492.0, 10527.0, 10553.0, 10771.0, 10955.0, 22931.0, 22938.0, 23063.0, 23411.0, 23471.0, 23515.0, 23557.0, 26985.0, 29110.0, 29915.0, 51009.0, 53371.0, 55234.0, 55706.0, 55746.0, 55763.0, 55788.0, 57122.0, 57599.0, 64746.0, 79023.0, 79139.0, 84272.0, 118987.0, 202018.0, 348995.0 
GO:0006886 BP 1.20e-06 44/1225   277/28555 D09 intracellular protein transport          164.0, 372.0, 382.0, 1315.0, 4869.0, 5868.0, 5869.0, 8417.0, 8615.0, 8905.0, 9276.0, 9364.0, 9779.0, 10254.0, 10311.0, 10427.0, 10483.0, 10513.0, 10959.0, 10972.0, 11018.0, 22872.0, 22931.0, 23011.0, 23161.0, 23423.0, 23557.0, 23637.0, 23673.0, 26225.0, 26286.0, 27236.0, 50999.0, 51014.0, 51128.0, 51552.0, 51715.0, 55973.0, 56681.0, 64786.0, 157769.0, 221079.0, 222068.0, 285282.0 
GO:0015031 BP 1.23e-06 41/1225   325/28555 D08 protein transport                        967.0, 1069.0, 1070.0, 2665.0, 2824.0, 5867.0, 6102.0, 7184.0, 8658.0, 8723.0, 9117.0, 9135.0, 9342.0, 9367.0, 9525.0, 9554.0, 10282.0, 10640.0, 11014.0, 23317.0, 23355.0, 25972.0, 25978.0, 26984.0, 27230.0, 51026.0, 55293.0, 55327.0, 55706.0, 55745.0, 55763.0, 55770.0, 57120.0, 57231.0, 64400.0, 83452.0, 84376.0, 84826.0, 90355.0, 92482.0, 113402.0 
GO:0032508 BP 1.35e-06 14/1225    70/28555 D08 DNA duplex unwinding                     1161.0, 1654.0, 1660.0, 2963.0, 4683.0, 5965.0, 5983.0, 5985.0, 7520.0, 10146.0, 23064.0, 25913.0, 56916.0, 113510.0 
GO:0051301 BP 1.43e-06 44/1225   349/28555 D02 cell division                            382.0, 900.0, 904.0, 1019.0, 1069.0, 1070.0, 1163.0, 1452.0, 2908.0, 5501.0, 5885.0, 5898.0, 5925.0, 7013.0, 7175.0, 7846.0, 8239.0, 8658.0, 8697.0, 9126.0, 9184.0, 10274.0, 10393.0, 10592.0, 10600.0, 11339.0, 23063.0, 23111.0, 23122.0, 23244.0, 25936.0, 54801.0, 55142.0, 55660.0, 55958.0, 57695.0, 79003.0, 79023.0, 79892.0, 163859.0, 246184.0, 286053.0, 348235.0, 348995.0 
GO:0016567 BP 1.54e-06 49/1225   495/28555 D09 protein ubiquitination                   331.0, 998.0, 1642.0, 5111.0, 5193.0, 5194.0, 5828.0, 6400.0, 6596.0, 7321.0, 7323.0, 7324.0, 7326.0, 7328.0, 8065.0, 8239.0, 8697.0, 8805.0, 9306.0, 10116.0, 10206.0, 10477.0, 11236.0, 23411.0, 25879.0, 26224.0, 26234.0, 51185.0, 51320.0, 51322.0, 51444.0, 54800.0, 55829.0, 55958.0, 56254.0, 56658.0, 57092.0, 64422.0, 79139.0, 79872.0, 80067.0, 81790.0, 83737.0, 90390.0, 122769.0, 163859.0, 165918.0, 197370.0, 339745.0 
GO:0043065 BP 1.68e-06 36/1225   352/28555 D07 positive regulation of apoptotic process 102.0, 468.0, 664.0, 665.0, 836.0, 1019.0, 1385.0, 1499.0, 1654.0, 1676.0, 3146.0, 3329.0, 5599.0, 5608.0, 6194.0, 6477.0, 6655.0, 6789.0, 7098.0, 9774.0, 10284.0, 10795.0, 11124.0, 22926.0, 23411.0, 23429.0, 51107.0, 54556.0, 55164.0, 55851.0, 57539.0, 60485.0, 83464.0, 121512.0, 123879.0, 285237.0 
GO:0000209 BP 1.76e-06 30/1225   268/28555 D10 protein polyubiquitination               329.0, 642.0, 1161.0, 1499.0, 4012.0, 5683.0, 5716.0, 5720.0, 6477.0, 7321.0, 7323.0, 7324.0, 7326.0, 7328.0, 8658.0, 9320.0, 9354.0, 10210.0, 10477.0, 26224.0, 26234.0, 26235.0, 54708.0, 56254.0, 64400.0, 64795.0, 80351.0, 83737.0, 140739.0, 223082.0 
GO:0030433 BP 1.93e-06 14/1225    72/28555 D10 ubiquitin-dependent ERAD pathway         6400.0, 7184.0, 7993.0, 9354.0, 10206.0, 23190.0, 23197.0, 51009.0, 51528.0, 54431.0, 55432.0, 55829.0, 79139.0, 201595.0 
GO:0032727 BP 2.09e-06  8/1225    22/28555 D09 positive regulation of interferon-alpha production 1147.0, 1654.0, 1660.0, 3146.0, 3329.0, 6772.0, 7098.0, 29110.0 
GO:0043312 BP 2.12e-06 47/1225   482/28555 D09 neutrophil degranulation                 102.0, 178.0, 387.0, 427.0, 567.0, 967.0, 1315.0, 1460.0, 1654.0, 2519.0, 2665.0, 2799.0, 2950.0, 3146.0, 3417.0, 3615.0, 3685.0, 4893.0, 5049.0, 5611.0, 5683.0, 5869.0, 5879.0, 5906.0, 5908.0, 6836.0, 7130.0, 7520.0, 8560.0, 8804.0, 9342.0, 10092.0, 10396.0, 10450.0, 10549.0, 10577.0, 10857.0, 10890.0, 22875.0, 22931.0, 23071.0, 23197.0, 23317.0, 23412.0, 51071.0, 51552.0, 57826.0 
GO:0043066 BP 2.21e-06 46/1225   486/28555 D07 negative regulation of apoptotic process 102.0, 308.0, 329.0, 331.0, 664.0, 665.0, 836.0, 1499.0, 1603.0, 1654.0, 2729.0, 2950.0, 3329.0, 3572.0, 4869.0, 5295.0, 5562.0, 5599.0, 5611.0, 5716.0, 5921.0, 6194.0, 6198.0, 7009.0, 7110.0, 7184.0, 10210.0, 10553.0, 10795.0, 10987.0, 11235.0, 23064.0, 23376.0, 23411.0, 27250.0, 51074.0, 51569.0, 51616.0, 51643.0, 54469.0, 56984.0, 60560.0, 63979.0, 64083.0, 83737.0, 92140.0 
GO:0006283 BP 2.30e-06 14/1225    73/28555 D09 transcription-coupled nucleotide-excision repair 1161.0, 1642.0, 2967.0, 5111.0, 5433.0, 5436.0, 5983.0, 5985.0, 6917.0, 7507.0, 9318.0, 9716.0, 10450.0, 10987.0 
GO:0043687 BP 2.33e-06 35/1225   342/28555 D07 post-translational protein modification  102.0, 813.0, 1161.0, 1642.0, 2519.0, 3703.0, 5611.0, 5683.0, 5716.0, 5720.0, 5868.0, 5876.0, 7184.0, 8065.0, 8883.0, 9039.0, 9306.0, 9318.0, 10116.0, 10618.0, 10987.0, 25870.0, 25879.0, 26224.0, 26234.0, 26235.0, 54165.0, 55958.0, 79672.0, 80067.0, 84078.0, 122769.0, 123879.0, 140739.0, 201595.0 
GO:0016236 BP 2.34e-06 16/1225    94/28555 D05 macroautophagy                           1457.0, 1460.0, 4077.0, 5562.0, 5565.0, 8027.0, 9140.0, 9525.0, 9779.0, 10254.0, 11337.0, 25978.0, 55432.0, 64422.0, 81631.0, 137492.0 
GO:0034975 BP 2.36e-06  6/1225    11/28555 D03 protein folding in endoplasmic reticulum 811.0, 821.0, 2923.0, 5611.0, 7184.0, 54431.0 
GO:0000122 BP 2.73e-06 69/1225   852/28555 D11 negative regulation of transcription by RNA polymerase II 142.0, 468.0, 571.0, 648.0, 811.0, 1407.0, 1655.0, 1739.0, 1876.0, 2551.0, 2908.0, 3068.0, 3146.0, 5111.0, 5494.0, 5716.0, 5813.0, 5828.0, 5925.0, 6498.0, 6670.0, 6772.0, 6879.0, 7175.0, 7321.0, 7323.0, 7541.0, 7555.0, 7695.0, 7699.0, 7936.0, 8239.0, 8545.0, 8725.0, 9318.0, 9541.0, 9734.0, 9975.0, 10009.0, 10657.0, 10664.0, 10773.0, 10795.0, 22938.0, 23411.0, 23429.0, 23528.0, 29915.0, 51616.0, 55145.0, 55183.0, 55364.0, 56180.0, 57600.0, 57708.0, 57711.0, 59348.0, 64412.0, 79365.0, 79576.0, 79862.0, 80110.0, 84108.0, 84295.0, 84924.0, 92140.0, 146198.0, 166968.0, 168451.0 
GO:0045892 BP 3.03e-06 48/1225   546/28555 D10 negative regulation of transcription, DNA-templated 196.0, 811.0, 1407.0, 1499.0, 2729.0, 2908.0, 3148.0, 5925.0, 6418.0, 6605.0, 6670.0, 6879.0, 7520.0, 7541.0, 7559.0, 7572.0, 8804.0, 8805.0, 9039.0, 9318.0, 9541.0, 9734.0, 9774.0, 9975.0, 10009.0, 10284.0, 10657.0, 10664.0, 10771.0, 10951.0, 10971.0, 11335.0, 22938.0, 23411.0, 23528.0, 27250.0, 29117.0, 29966.0, 56849.0, 59348.0, 64412.0, 79365.0, 79576.0, 84108.0, 84864.0, 85457.0, 148418.0, 253461.0 
GO:0007030 BP 3.26e-06 18/1225   119/28555 D05 Golgi organization                       998.0, 1452.0, 6836.0, 8615.0, 9950.0, 10959.0, 10972.0, 11018.0, 22878.0, 23122.0, 23423.0, 25923.0, 50999.0, 51014.0, 54808.0, 64083.0, 116068.0, 222068.0 
GO:1901796 BP 3.33e-06 19/1225   131/28555 D07 regulation of signal transduction by p53 class mediator 1457.0, 1460.0, 4683.0, 5562.0, 5565.0, 5884.0, 5928.0, 5983.0, 5985.0, 6873.0, 6879.0, 6883.0, 6884.0, 8805.0, 29117.0, 51616.0, 80010.0, 112858.0, 133383.0 
GO:0030968 BP 4.53e-06 11/1225    48/28555 D05 endoplasmic reticulum unfolded protein response 468.0, 811.0, 821.0, 9451.0, 22926.0, 27230.0, 51009.0, 55432.0, 55829.0, 79139.0, 153222.0 
GO:0075733 BP 6.93e-06 11/1225    50/28555 D06 intracellular transport of virus         3836.0, 7175.0, 7514.0, 9972.0, 53371.0, 55706.0, 55746.0, 57122.0, 79023.0, 137492.0, 348995.0 
GO:0043928 BP 7.25e-06  9/1225    33/28555 D11 exonucleolytic catabolism of deadenylated mRNA 5393.0, 9337.0, 9652.0, 10767.0, 11157.0, 22894.0, 51010.0, 57819.0, 167227.0 
GO:0006409 BP 9.49e-06  9/1225    34/28555 D12 tRNA export from nucleus                 7175.0, 9972.0, 11260.0, 53371.0, 55706.0, 55746.0, 57122.0, 79023.0, 348995.0 
GO:0006281 BP 1.04e-05 25/1225   221/28555 D07 DNA repair                               142.0, 571.0, 988.0, 1642.0, 2967.0, 4869.0, 5884.0, 5965.0, 5983.0, 5985.0, 7323.0, 7507.0, 8930.0, 9126.0, 9320.0, 10269.0, 11201.0, 23244.0, 23376.0, 25842.0, 26122.0, 50484.0, 54537.0, 57551.0, 58493.0 
GO:0034976 BP 1.43e-05 13/1225    74/28555 D04 response to endoplasmic reticulum stress 468.0, 2923.0, 5295.0, 5516.0, 7184.0, 9451.0, 23071.0, 23376.0, 51569.0, 54431.0, 55161.0, 84919.0, 160418.0 
GO:1902065 BP 1.63e-05  4/1225     5/28555 D06 response to L-glutamate                  1385.0, 5111.0, 7009.0, 23376.0 
GO:1903912 BP 1.63e-05  4/1225     5/28555 D10 negative regulation of endoplasmic reticulum stress-induced eIF2 alpha phosphorylation 4690.0, 5611.0, 10959.0, 84919.0 
GO:0048511 BP 1.81e-05 12/1225    65/28555 D01 rhythmic process                         1457.0, 1642.0, 1655.0, 1660.0, 5562.0, 5599.0, 7337.0, 8239.0, 9967.0, 11335.0, 26224.0, 85457.0 
GO:0043161 BP 1.95e-05 21/1225   174/28555 D09 proteasome-mediated ubiquitin-dependent protein catabolic process 329.0, 1161.0, 1499.0, 1642.0, 5516.0, 5683.0, 5716.0, 5720.0, 6477.0, 7323.0, 7326.0, 7328.0, 10206.0, 10210.0, 11124.0, 23411.0, 51185.0, 57092.0, 64795.0, 83737.0, 339745.0 
GO:0006357 BP 1.95e-05 105/1225  1606/28555 D10 regulation of transcription by RNA polymerase II 196.0, 468.0, 571.0, 817.0, 904.0, 988.0, 1385.0, 1398.0, 1655.0, 1660.0, 1876.0, 2551.0, 2908.0, 3068.0, 3146.0, 3148.0, 3298.0, 3329.0, 3475.0, 4801.0, 4869.0, 5573.0, 5813.0, 5885.0, 6018.0, 6605.0, 6670.0, 6671.0, 6879.0, 6924.0, 7541.0, 7544.0, 7559.0, 7570.0, 7572.0, 7581.0, 7596.0, 7695.0, 7699.0, 7702.0, 7705.0, 7738.0, 7773.0, 7913.0, 8467.0, 8725.0, 8804.0, 9031.0, 9969.0, 10009.0, 10284.0, 10308.0, 10553.0, 10600.0, 10664.0, 10773.0, 10795.0, 11168.0, 22835.0, 22926.0, 22938.0, 26122.0, 26610.0, 27336.0, 29079.0, 29117.0, 29915.0, 30832.0, 55145.0, 55279.0, 55786.0, 55892.0, 55900.0, 57677.0, 57711.0, 59348.0, 64710.0, 79088.0, 79365.0, 79692.0, 79862.0, 80110.0, 80829.0, 84108.0, 84295.0, 84333.0, 84924.0, 91664.0, 92140.0, 93134.0, 126017.0, 146198.0, 147923.0, 148268.0, 153222.0, 163049.0, 168374.0, 199692.0, 252884.0, 284323.0, 286826.0, 339318.0, 339324.0, 374879.0, 388566.0 
GO:0016070 BP 2.02e-05 10/1225    46/28555 D06 RNA metabolic process                    2963.0, 3183.0, 5433.0, 5436.0, 9589.0, 10236.0, 22803.0, 27316.0, 51691.0, 57721.0 
GO:0030970 BP 2.21e-05  6/1225    15/28555 D11 retrograde protein transport, ER to cytosol 6400.0, 7184.0, 23197.0, 51009.0, 55829.0, 79139.0 
GO:0018215 BP 2.36e-05 32/1225   329/28555 D07 protein phosphopantetheinylation         2923.0, 4249.0, 5876.0, 7324.0, 7398.0, 8239.0, 8883.0, 9039.0, 9101.0, 10026.0, 10600.0, 10987.0, 11236.0, 23071.0, 23376.0, 23390.0, 29071.0, 51201.0, 51633.0, 54764.0, 55432.0, 57695.0, 64400.0, 64422.0, 79672.0, 84640.0, 84669.0, 114799.0, 114805.0, 127018.0, 140739.0, 728819.0 
GO:0006986 BP 2.47e-05 10/1225    47/28555 D05 response to unfolded protein             3329.0, 3336.0, 23071.0, 23190.0, 23197.0, 51528.0, 79139.0, 80267.0, 201595.0, 101928527.0 
GO:0070936 BP 2.60e-05 11/1225    57/28555 D11 protein K48-linked ubiquitination        7321.0, 7323.0, 7324.0, 7326.0, 7328.0, 7337.0, 10210.0, 10477.0, 81545.0, 81847.0, 83737.0 
GO:0006406 BP 2.63e-05 15/1225   101/28555 D11 mRNA export from nucleus                 3267.0, 6426.0, 6428.0, 7175.0, 9939.0, 9972.0, 53371.0, 53981.0, 55706.0, 55746.0, 57122.0, 79023.0, 81608.0, 84248.0, 348995.0 
GO:0016239 BP 3.66e-05  8/1225    31/28555 D08 positive regulation of macroautophagy    664.0, 665.0, 5049.0, 6885.0, 10206.0, 23411.0, 29110.0, 51322.0 
GO:0016925 BP 5.89e-05 11/1225    62/28555 D09 protein sumoylation                      7175.0, 9972.0, 10210.0, 26054.0, 53371.0, 55706.0, 55746.0, 57122.0, 79023.0, 286053.0, 348995.0 
GO:0000375 BP 6.40e-05  7/1225    25/28555 D09 RNA splicing, via transesterification reactions 6434.0, 9416.0, 10199.0, 10285.0, 10772.0, 23451.0, 51163.0 
GO:0006890 BP 6.54e-05 13/1225    85/28555 D06 retrograde vesicle-mediated transport, Golgi to endoplasmic reticulum 372.0, 1315.0, 6836.0, 9276.0, 9554.0, 10959.0, 10972.0, 11014.0, 23423.0, 26286.0, 51014.0, 51290.0, 64083.0 
GO:0090503 BP 7.51e-05  8/1225    34/28555 D08 RNA phosphodiester bond hydrolysis, exonucleolytic 5073.0, 9337.0, 22803.0, 22894.0, 55218.0, 115752.0, 167227.0, 201626.0 
GO:0048145 BP 7.88e-05  3/1225     3/28555 D05 regulation of fibroblast proliferation   1385.0, 1499.0, 10269.0 
GO:2000301 BP 7.88e-05  3/1225     3/28555 D10 negative regulation of synaptic vesicle exocytosis 2332.0, 5906.0, 5908.0 
GO:0048208 BP 7.96e-05 11/1225    64/28555 D07 COPII vesicle coating                    5537.0, 8615.0, 9554.0, 10175.0, 10282.0, 10342.0, 10427.0, 10959.0, 10972.0, 22872.0, 51128.0 
GO:0002474 BP 8.43e-05  7/1225    26/28555 D04 antigen processing and presentation of peptide antigen via MHC class I 567.0, 811.0, 821.0, 2923.0, 10427.0, 22872.0, 51128.0 
GO:1900034 BP 1.03e-04 12/1225    77/28555 D06 regulation of cellular response to heat  817.0, 7175.0, 9972.0, 10049.0, 10728.0, 23411.0, 53371.0, 55706.0, 55746.0, 57122.0, 79023.0, 348995.0 
GO:0035333 BP 1.06e-04  4/1225     7/28555 D08 Notch receptor processing, ligand-dependent 102.0, 51107.0, 55851.0, 83464.0 
GO:0000056 BP 1.06e-04  4/1225     7/28555 D14 ribosomal small subunit export from nucleus 4869.0, 7514.0, 84946.0, 161424.0 
GO:0030307 BP 1.17e-04 12/1225    78/28555 D06 positive regulation of cell growth       102.0, 998.0, 1457.0, 1654.0, 1982.0, 3021.0, 5393.0, 5716.0, 51009.0, 51616.0, 55602.0, 440093.0 
GO:0006487 BP 1.25e-04  9/1225    46/28555 D08 protein N-linked glycosylation           746.0, 1603.0, 3703.0, 4249.0, 6184.0, 29880.0, 84920.0, 144245.0, 201595.0 
GO:1990830 BP 1.32e-04 12/1225    79/28555 D06 cellular response to leukemia inhibitory factor 1385.0, 2730.0, 6428.0, 7520.0, 8467.0, 9774.0, 11235.0, 23411.0, 51444.0, 55183.0, 55892.0, 57539.0 
GO:0045116 BP 1.39e-04  5/1225    13/28555 D09 protein neddylation                      8883.0, 9039.0, 54165.0, 123879.0, 140739.0 
GO:2000009 BP 1.39e-04  5/1225    13/28555 D07 negative regulation of protein localization to cell surface 382.0, 2824.0, 23484.0, 30851.0, 57120.0 
GO:0006915 BP 1.62e-04 43/1225   548/28555 D04 apoptotic process                        142.0, 196.0, 329.0, 664.0, 836.0, 1457.0, 1603.0, 2908.0, 5436.0, 5608.0, 5716.0, 5885.0, 6198.0, 6477.0, 6789.0, 7323.0, 7852.0, 9135.0, 9166.0, 9255.0, 9774.0, 10116.0, 10285.0, 10553.0, 11124.0, 23136.0, 23429.0, 27250.0, 51074.0, 51643.0, 54469.0, 55081.0, 55973.0, 56658.0, 57103.0, 60485.0, 64121.0, 64400.0, 79886.0, 83737.0, 128338.0, 259230.0, 285237.0 
GO:0050821 BP 1.67e-04 20/1225   187/28555 D04 protein stabilization                    811.0, 1385.0, 3329.0, 5295.0, 5479.0, 6400.0, 6789.0, 8239.0, 8575.0, 10728.0, 11235.0, 11261.0, 23011.0, 23515.0, 23673.0, 51616.0, 56658.0, 60485.0, 64747.0, 285282.0 
GO:0060964 BP 1.69e-04 12/1225    81/28555 D08 regulation of gene silencing by miRNA    2332.0, 3021.0, 5433.0, 5436.0, 7175.0, 9972.0, 53371.0, 55706.0, 55746.0, 57122.0, 79023.0, 348995.0 
GO:0006367 BP 1.85e-04 18/1225   160/28555 D09 transcription initiation from RNA polymerase II promoter 1019.0, 2908.0, 2957.0, 2963.0, 2967.0, 5433.0, 5436.0, 6873.0, 6879.0, 6883.0, 6884.0, 7596.0, 9969.0, 9975.0, 22938.0, 29079.0, 51616.0, 90390.0 
GO:0061024 BP 1.91e-04 16/1225   133/28555 D04 membrane organization                    2060.0, 3267.0, 5868.0, 5898.0, 8027.0, 8443.0, 9829.0, 10092.0, 10254.0, 10618.0, 10971.0, 11261.0, 26130.0, 51128.0, 55161.0, 56681.0 
GO:0006275 BP 1.92e-04  6/1225    21/28555 D07 regulation of DNA replication            9126.0, 23595.0, 57695.0, 64710.0, 114799.0, 253461.0 
GO:0006999 BP 2.05e-04  4/1225     8/28555 D06 nuclear pore organization                7175.0, 53371.0, 55706.0, 55746.0 
GO:0045948 BP 2.54e-04  6/1225    22/28555 D09 positive regulation of translational initiation 1654.0, 5433.0, 5436.0, 6198.0, 10657.0, 54505.0 
GO:0006606 BP 2.68e-04 11/1225    73/28555 D10 protein import into nucleus              1434.0, 3842.0, 3843.0, 5295.0, 7175.0, 9972.0, 10527.0, 26060.0, 51194.0, 55746.0, 57122.0 
GO:0071279 BP 3.05e-04  3/1225     4/28555 D06 cellular response to cobalt ion          538.0, 664.0, 57103.0 
GO:0043067 BP 3.05e-04  3/1225     4/28555 D05 regulation of programmed cell death      664.0, 665.0, 7852.0 
GO:1904872 BP 3.05e-04  3/1225     4/28555 D04 regulation of telomerase RNA localization to Cajal body 1736.0, 5073.0, 167227.0 
GO:0043123 BP 3.27e-04 19/1225   182/28555 D08 positive regulation of I-kappaB kinase/NF-kappaB signaling 329.0, 387.0, 1147.0, 5494.0, 6574.0, 6885.0, 7098.0, 9188.0, 10206.0, 10342.0, 23390.0, 24138.0, 27032.0, 29110.0, 51026.0, 56674.0, 57708.0, 92140.0, 222068.0 
GO:0006893 BP 3.31e-04  6/1225    23/28555 D07 Golgi to plasma membrane transport       9135.0, 10640.0, 10890.0, 55763.0, 55770.0, 57120.0 
GO:0000715 BP 3.31e-04  6/1225    23/28555 D06 nucleotide-excision repair, DNA damage recognition 142.0, 1069.0, 1642.0, 7507.0, 9318.0, 10987.0 
GO:0006511 BP 3.33e-04 25/1225   267/28555 D08 ubiquitin-dependent protein catabolic process 1642.0, 6477.0, 7321.0, 7324.0, 7326.0, 7328.0, 7337.0, 7398.0, 8697.0, 9101.0, 9184.0, 9320.0, 9354.0, 10210.0, 10393.0, 10600.0, 26235.0, 56254.0, 57695.0, 81847.0, 83737.0, 84640.0, 84669.0, 165918.0, 246184.0 
GO:0045815 BP 3.44e-04  7/1225    32/28555 D07 positive regulation of gene expression, epigenetic 7913.0, 8467.0, 9015.0, 9031.0, 9188.0, 23451.0, 221830.0 
GO:0043488 BP 3.47e-04 14/1225   113/28555 D09 regulation of mRNA stability             2332.0, 3842.0, 5073.0, 5393.0, 5683.0, 5716.0, 5720.0, 6418.0, 7514.0, 8125.0, 22894.0, 26135.0, 51010.0, 167227.0 
GO:0006979 BP 3.48e-04 13/1225   100/28555 D03 response to oxidative stress             1161.0, 2729.0, 2730.0, 3417.0, 5052.0, 5599.0, 10549.0, 11019.0, 11168.0, 23411.0, 54974.0, 55074.0, 58515.0 
GO:0050911 BP 1.22e-06  0/1225   403/28555 D05 detection of chemical stimulus involved in sensory perception of smell  
GO:0035195 BP 1.74e-06  1/1225   548/28555 D10 gene silencing by miRNA                  9337.0 
GO:0007186 BP 2.35e-06 10/1225  1114/28555 D05 G protein-coupled receptor signaling pathway 387.0, 5142.0, 5290.0, 5295.0, 6655.0, 7852.0, 10818.0, 83941.0, 121512.0, 202018.0 
GO:0030133 CC 3.40e-07 19/1225    92/28555 D07 transport vesicle                        372.0, 1315.0, 6836.0, 8615.0, 9276.0, 9367.0, 9554.0, 9950.0, 10282.0, 10618.0, 10959.0, 10972.0, 11014.0, 11261.0, 23423.0, 51014.0, 63915.0, 64418.0, 83464.0 
GO:0012505 CC 4.88e-07 20/1225   127/28555 D02 endomembrane system                      5868.0, 5869.0, 8417.0, 9364.0, 10483.0, 10818.0, 10857.0, 11236.0, 22902.0, 22931.0, 23011.0, 23673.0, 51520.0, 51552.0, 51715.0, 54928.0, 55326.0, 81631.0, 147007.0, 285282.0 
GO:0005777 CC 4.98e-07 19/1225   105/28555 D06 peroxisome                               3155.0, 3416.0, 3417.0, 3422.0, 5193.0, 5194.0, 5825.0, 6342.0, 8443.0, 8504.0, 8540.0, 10478.0, 50640.0, 51015.0, 55825.0, 56947.0, 65084.0, 83594.0, 91452.0 
GO:0030176 CC 5.03e-07 19/1225   116/28555 D05 integral component of endoplasmic reticulum membrane 7095.0, 7993.0, 9451.0, 10269.0, 22926.0, 23471.0, 51009.0, 51495.0, 54499.0, 55161.0, 55829.0, 79071.0, 79139.0, 80856.0, 93380.0, 133022.0, 142891.0, 202018.0, 259230.0 
GO:0000775 CC 5.29e-07 14/1225    56/28555 D03 chromosome, centromeric region           2332.0, 5516.0, 5525.0, 5885.0, 9126.0, 10274.0, 10664.0, 10951.0, 11335.0, 11339.0, 23063.0, 23244.0, 25983.0, 27309.0 
GO:0071013 CC 5.76e-07 21/1225    85/28555 D04 catalytic step 2 spliceosome             988.0, 1655.0, 3183.0, 5356.0, 6426.0, 9416.0, 9716.0, 9939.0, 10236.0, 10450.0, 10492.0, 22938.0, 23451.0, 23517.0, 25949.0, 27316.0, 51340.0, 51639.0, 55696.0, 57703.0, 57819.0 
GO:0005635 CC 7.05e-07 29/1225   178/28555 D04 nuclear envelope                         142.0, 664.0, 665.0, 811.0, 1434.0, 6240.0, 7112.0, 7175.0, 7514.0, 10527.0, 10553.0, 11124.0, 11335.0, 22926.0, 23190.0, 23306.0, 23411.0, 51194.0, 51374.0, 53371.0, 55161.0, 55326.0, 55706.0, 55746.0, 57122.0, 79023.0, 80351.0, 81488.0, 348995.0 
GO:0005778 CC 8.16e-07 15/1225    58/28555 D07 peroxisomal membrane                     2181.0, 3615.0, 5193.0, 5194.0, 5825.0, 5828.0, 8443.0, 8504.0, 8540.0, 10478.0, 50640.0, 51762.0, 55825.0, 65084.0, 91452.0 
GO:0031901 CC 9.38e-07 23/1225   156/28555 D06 early endosome membrane                  382.0, 567.0, 1182.0, 2060.0, 5867.0, 5868.0, 5869.0, 8027.0, 8411.0, 8417.0, 8723.0, 9135.0, 10254.0, 23011.0, 23161.0, 23317.0, 23673.0, 26060.0, 51552.0, 56674.0, 83737.0, 93380.0, 200576.0 
GO:0005681 CC 1.28e-06 17/1225    90/28555 D03 spliceosomal complex                     988.0, 1665.0, 3183.0, 4691.0, 5511.0, 6434.0, 8559.0, 10236.0, 10285.0, 22938.0, 23451.0, 27238.0, 27316.0, 51340.0, 55760.0, 57703.0, 58155.0 
GO:0000781 CC 1.30e-06 24/1225   159/28555 D03 chromosome, telomeric region             142.0, 1642.0, 3021.0, 4683.0, 5111.0, 5501.0, 5813.0, 5884.0, 7013.0, 7520.0, 8520.0, 8658.0, 10728.0, 10951.0, 11335.0, 23064.0, 23595.0, 25913.0, 26277.0, 55183.0, 80351.0, 84661.0, 197370.0, 286053.0 
GO:0005764 CC 1.51e-06 31/1225   266/28555 D07 lysosome                                 427.0, 1486.0, 1514.0, 1519.0, 2519.0, 3454.0, 4077.0, 7852.0, 8417.0, 8763.0, 9367.0, 9528.0, 10577.0, 11337.0, 25978.0, 26985.0, 51520.0, 51552.0, 54414.0, 54664.0, 55353.0, 55745.0, 57231.0, 57599.0, 64121.0, 64747.0, 128338.0, 147007.0, 201931.0, 203547.0, 441027.0 
GO:0016607 CC 1.60e-06 58/1225   410/28555 D03 nuclear speck                            468.0, 665.0, 988.0, 1452.0, 1665.0, 2908.0, 3550.0, 5073.0, 5356.0, 5433.0, 5501.0, 5511.0, 5562.0, 6426.0, 6428.0, 6729.0, 8559.0, 8930.0, 9320.0, 9360.0, 9541.0, 9589.0, 9774.0, 9802.0, 9879.0, 9939.0, 9967.0, 10210.0, 10284.0, 10285.0, 10450.0, 10772.0, 11201.0, 11339.0, 22938.0, 23451.0, 23517.0, 25936.0, 25949.0, 25962.0, 26235.0, 51322.0, 51340.0, 54439.0, 54801.0, 55086.0, 55105.0, 55234.0, 55660.0, 55671.0, 57223.0, 57703.0, 64318.0, 79872.0, 83932.0, 84248.0, 163859.0, 348995.0 
GO:0005794 CC 1.82e-06 92/1225   985/28555 D05 Golgi apparatus                          102.0, 164.0, 382.0, 538.0, 567.0, 811.0, 813.0, 1182.0, 1315.0, 1514.0, 1622.0, 1739.0, 2181.0, 2218.0, 4249.0, 4893.0, 6102.0, 7110.0, 7812.0, 7922.0, 8615.0, 8658.0, 8905.0, 8910.0, 9255.0, 9445.0, 9779.0, 9832.0, 9950.0, 10329.0, 10390.0, 10396.0, 10559.0, 10618.0, 10890.0, 10959.0, 10972.0, 11018.0, 11235.0, 22862.0, 22908.0, 22926.0, 22931.0, 23063.0, 23122.0, 23390.0, 23423.0, 23443.0, 23673.0, 26286.0, 26985.0, 27032.0, 29966.0, 50999.0, 51014.0, 51107.0, 51201.0, 51290.0, 54808.0, 54928.0, 55012.0, 55081.0, 55629.0, 55676.0, 55681.0, 55773.0, 55830.0, 55851.0, 56900.0, 57120.0, 58515.0, 64083.0, 64398.0, 64746.0, 64924.0, 79694.0, 80031.0, 83452.0, 84272.0, 84333.0, 84661.0, 84669.0, 93380.0, 94056.0, 114805.0, 116068.0, 121512.0, 128338.0, 152559.0, 153339.0, 163859.0, 222068.0 
GO:0016604 CC 1.98e-06 36/1225   320/28555 D02 nuclear body                             142.0, 648.0, 1660.0, 4077.0, 4685.0, 5111.0, 6102.0, 6789.0, 7013.0, 7936.0, 8161.0, 8658.0, 9031.0, 10274.0, 10284.0, 22938.0, 23064.0, 23512.0, 23595.0, 25962.0, 26224.0, 26277.0, 29915.0, 51520.0, 51762.0, 54494.0, 54928.0, 55183.0, 57092.0, 59348.0, 64802.0, 64895.0, 80010.0, 92140.0, 286053.0, 388566.0 
GO:0005730 CC 2.22e-06 110/1225  1183/28555 D05 nucleolus                                142.0, 594.0, 1019.0, 1070.0, 1655.0, 1660.0, 1665.0, 1736.0, 2332.0, 3148.0, 3843.0, 4683.0, 4691.0, 4869.0, 5049.0, 5073.0, 5393.0, 5495.0, 5501.0, 5756.0, 5884.0, 6154.0, 6194.0, 6596.0, 6617.0, 6772.0, 6884.0, 6917.0, 7013.0, 7155.0, 7514.0, 7520.0, 7541.0, 7544.0, 7705.0, 7993.0, 8161.0, 8540.0, 8661.0, 8886.0, 9188.0, 9330.0, 9416.0, 9724.0, 9972.0, 10009.0, 10199.0, 10240.0, 10592.0, 10664.0, 10916.0, 11056.0, 11103.0, 11157.0, 22803.0, 23064.0, 23160.0, 23411.0, 23512.0, 23517.0, 25871.0, 25879.0, 25917.0, 25926.0, 25983.0, 26009.0, 26747.0, 27292.0, 27309.0, 29889.0, 51010.0, 51068.0, 51076.0, 51077.0, 51119.0, 51290.0, 51406.0, 51562.0, 51727.0, 55074.0, 55105.0, 55299.0, 55319.0, 55602.0, 56254.0, 64318.0, 64412.0, 64710.0, 64924.0, 79685.0, 80067.0, 80829.0, 80854.0, 83591.0, 84135.0, 84294.0, 84295.0, 84298.0, 84365.0, 84864.0, 85457.0, 85865.0, 93587.0, 116461.0, 134218.0, 134430.0, 161424.0, 221443.0, 221477.0, 388403.0 
GO:0043231 CC 2.25e-06 70/1225   870/28555 D04 intracellular membrane-bounded organelle 102.0, 164.0, 219.0, 387.0, 967.0, 1182.0, 1315.0, 1514.0, 1528.0, 2060.0, 3267.0, 4077.0, 5479.0, 5825.0, 5867.0, 5868.0, 5869.0, 5879.0, 6342.0, 6713.0, 7411.0, 7514.0, 8027.0, 8467.0, 8798.0, 8905.0, 9135.0, 9360.0, 9445.0, 9779.0, 9829.0, 10254.0, 10342.0, 10396.0, 10668.0, 10959.0, 11339.0, 22872.0, 23283.0, 23317.0, 23390.0, 23673.0, 26985.0, 27347.0, 29110.0, 30851.0, 51290.0, 51493.0, 51552.0, 51762.0, 54764.0, 55013.0, 55129.0, 55145.0, 55631.0, 55788.0, 57231.0, 57599.0, 64083.0, 64121.0, 65056.0, 81631.0, 83737.0, 84272.0, 84925.0, 128338.0, 137492.0, 197370.0, 200576.0, 223082.0 
GO:0032991 CC 2.26e-06 73/1225   636/28555 D01 protein-containing complex               142.0, 196.0, 468.0, 746.0, 998.0, 1161.0, 1398.0, 1399.0, 1499.0, 1525.0, 1642.0, 1660.0, 1676.0, 2908.0, 3021.0, 3148.0, 3155.0, 3183.0, 3329.0, 4869.0, 5479.0, 5501.0, 5573.0, 5781.0, 5928.0, 6342.0, 6418.0, 6434.0, 6498.0, 6605.0, 6767.0, 6772.0, 6789.0, 7019.0, 7184.0, 7321.0, 7514.0, 7520.0, 7852.0, 8504.0, 8520.0, 8723.0, 8883.0, 9039.0, 9135.0, 9541.0, 9802.0, 10269.0, 10657.0, 10728.0, 10971.0, 23376.0, 25842.0, 26747.0, 27316.0, 29966.0, 51026.0, 51184.0, 56947.0, 57120.0, 57498.0, 57708.0, 57763.0, 64398.0, 79598.0, 83737.0, 84274.0, 92342.0, 165918.0, 166968.0, 201595.0, 223082.0, 254013.0 
GO:0033116 CC 2.30e-06 14/1225    73/28555 D05 endoplasmic reticulum-Golgi intermediate compartment membrane 811.0, 6836.0, 9554.0, 10175.0, 10282.0, 10959.0, 10972.0, 11018.0, 23423.0, 50999.0, 51014.0, 51290.0, 147007.0, 203547.0 
GO:0000139 CC 2.78e-06 79/1225   621/28555 D05 Golgi membrane                           102.0, 164.0, 372.0, 567.0, 998.0, 1182.0, 1315.0, 4249.0, 4893.0, 5537.0, 5879.0, 6836.0, 7098.0, 7110.0, 8615.0, 8658.0, 8905.0, 9166.0, 9197.0, 9276.0, 9342.0, 9445.0, 9528.0, 9554.0, 9950.0, 10175.0, 10282.0, 10329.0, 10342.0, 10427.0, 10483.0, 10559.0, 10890.0, 10955.0, 10959.0, 10972.0, 11014.0, 11235.0, 11261.0, 11337.0, 22862.0, 22872.0, 22908.0, 22926.0, 23390.0, 23423.0, 23443.0, 23557.0, 23673.0, 26286.0, 27032.0, 27236.0, 29071.0, 51014.0, 51026.0, 51201.0, 51552.0, 51643.0, 54499.0, 55454.0, 55676.0, 56180.0, 56681.0, 56900.0, 57120.0, 64746.0, 79694.0, 80351.0, 83452.0, 92126.0, 93380.0, 114805.0, 135152.0, 152559.0, 153339.0, 200576.0, 221477.0, 259230.0, 286451.0 
GO:0005739 CC 2.83e-06 99/1225  1285/28555 D05 mitochondrion                            34.0, 128.0, 142.0, 159.0, 219.0, 594.0, 664.0, 665.0, 1355.0, 1407.0, 1666.0, 2235.0, 2653.0, 2926.0, 2950.0, 3030.0, 3155.0, 3329.0, 3336.0, 3416.0, 3417.0, 4077.0, 4285.0, 4528.0, 4594.0, 5501.0, 5537.0, 5599.0, 5781.0, 5825.0, 6059.0, 6198.0, 6342.0, 6717.0, 7019.0, 8540.0, 8560.0, 8725.0, 9188.0, 9801.0, 10240.0, 10773.0, 10845.0, 10971.0, 11019.0, 23411.0, 25934.0, 25983.0, 28957.0, 28977.0, 29083.0, 50640.0, 51075.0, 51097.0, 51107.0, 51300.0, 51406.0, 51642.0, 54470.0, 54675.0, 54708.0, 54974.0, 55013.0, 55074.0, 55186.0, 55218.0, 55278.0, 55326.0, 55760.0, 55825.0, 56658.0, 56945.0, 56947.0, 60492.0, 63931.0, 64083.0, 64172.0, 64318.0, 64746.0, 80224.0, 81631.0, 85476.0, 85865.0, 93587.0, 114971.0, 118987.0, 125228.0, 144363.0, 152926.0, 154791.0, 166378.0, 200895.0, 201626.0, 221154.0, 221264.0, 283459.0, 374986.0, 441024.0, 493753.0 
GO:0043657 CC 2.92e-06 12/1225    55/28555 D03 host cell                                3836.0, 3839.0, 7175.0, 7514.0, 9972.0, 53371.0, 55706.0, 55746.0, 57122.0, 79023.0, 137492.0, 348995.0 
GO:0071007 CC 3.02e-06  9/1225    30/28555 D05 U2-type catalytic step 2 spliceosome     988.0, 5356.0, 9716.0, 10450.0, 22938.0, 25949.0, 51340.0, 55696.0, 57703.0 
GO:0005789 CC 3.05e-06 121/1225   960/28555 D04 endoplasmic reticulum membrane           372.0, 387.0, 811.0, 813.0, 821.0, 998.0, 1315.0, 1528.0, 1603.0, 1739.0, 2181.0, 3703.0, 5279.0, 5879.0, 6184.0, 6307.0, 6309.0, 6400.0, 6683.0, 6713.0, 6717.0, 6745.0, 6747.0, 6836.0, 7009.0, 7095.0, 7098.0, 7184.0, 7485.0, 7922.0, 8560.0, 9117.0, 9197.0, 9276.0, 9367.0, 9451.0, 9468.0, 9554.0, 9694.0, 9789.0, 10026.0, 10175.0, 10206.0, 10282.0, 10390.0, 10427.0, 10483.0, 10558.0, 10890.0, 10959.0, 10972.0, 11014.0, 11018.0, 11231.0, 11236.0, 22872.0, 22908.0, 22926.0, 22931.0, 23011.0, 23071.0, 23190.0, 23376.0, 23423.0, 23478.0, 23556.0, 25923.0, 26984.0, 27230.0, 29880.0, 50640.0, 50814.0, 50999.0, 51009.0, 51014.0, 51075.0, 51107.0, 51109.0, 51128.0, 51144.0, 51201.0, 51227.0, 51290.0, 51528.0, 54708.0, 54884.0, 55161.0, 55326.0, 55788.0, 55829.0, 55851.0, 55852.0, 55973.0, 56180.0, 57515.0, 58515.0, 60559.0, 79001.0, 79071.0, 79139.0, 79644.0, 79966.0, 80856.0, 81537.0, 81573.0, 81790.0, 84230.0, 84920.0, 85365.0, 90701.0, 92140.0, 94101.0, 118987.0, 142891.0, 147007.0, 171546.0, 201895.0, 203547.0, 222068.0, 388650.0, 440026.0 
GO:0005783 CC 3.15e-06 124/1225  1033/28555 D05 endoplasmic reticulum                    538.0, 664.0, 665.0, 746.0, 811.0, 813.0, 821.0, 1739.0, 2181.0, 2218.0, 2923.0, 4690.0, 5479.0, 5611.0, 6175.0, 6184.0, 6194.0, 6307.0, 6400.0, 6418.0, 6683.0, 6713.0, 6729.0, 6745.0, 6747.0, 7009.0, 7095.0, 7110.0, 7163.0, 7184.0, 7247.0, 7485.0, 7555.0, 7803.0, 7922.0, 7993.0, 8125.0, 8504.0, 8560.0, 8615.0, 9117.0, 9255.0, 9451.0, 9468.0, 9694.0, 10236.0, 10330.0, 10396.0, 10483.0, 10492.0, 10549.0, 10558.0, 10577.0, 10668.0, 10857.0, 10959.0, 10972.0, 11014.0, 11018.0, 11231.0, 11236.0, 11261.0, 22872.0, 22908.0, 22926.0, 23190.0, 23197.0, 23376.0, 23423.0, 23471.0, 25800.0, 25870.0, 25923.0, 27032.0, 27230.0, 29058.0, 50814.0, 50999.0, 51009.0, 51014.0, 51026.0, 51107.0, 51170.0, 51201.0, 51251.0, 51290.0, 51495.0, 51520.0, 51569.0, 54431.0, 54499.0, 54708.0, 55161.0, 55829.0, 55851.0, 55852.0, 58515.0, 60559.0, 79001.0, 79071.0, 79139.0, 79644.0, 80856.0, 81573.0, 83464.0, 83989.0, 84135.0, 84216.0, 84272.0, 84919.0, 84920.0, 92140.0, 94101.0, 142891.0, 144245.0, 147007.0, 160418.0, 169200.0, 171546.0, 201595.0, 201895.0, 222068.0, 259230.0, 286451.0 
GO:0070062 CC 3.30e-06 142/1225  2170/28555 D06 extracellular exosome                    102.0, 128.0, 159.0, 214.0, 308.0, 382.0, 387.0, 427.0, 567.0, 642.0, 669.0, 811.0, 821.0, 829.0, 967.0, 998.0, 1272.0, 1362.0, 1398.0, 1429.0, 1434.0, 1460.0, 1499.0, 1514.0, 1615.0, 1622.0, 1642.0, 1654.0, 1655.0, 1739.0, 2098.0, 2519.0, 2632.0, 2665.0, 2799.0, 2923.0, 2950.0, 3021.0, 3176.0, 3183.0, 3329.0, 3336.0, 3416.0, 3417.0, 3572.0, 3615.0, 3685.0, 3842.0, 4065.0, 4082.0, 4249.0, 4637.0, 4691.0, 4893.0, 5049.0, 5052.0, 5111.0, 5393.0, 5479.0, 5611.0, 5683.0, 5720.0, 5867.0, 5868.0, 5869.0, 5879.0, 5898.0, 5906.0, 5908.0, 6102.0, 6120.0, 6154.0, 6175.0, 6210.0, 6251.0, 6451.0, 6683.0, 6717.0, 6767.0, 6897.0, 7184.0, 7323.0, 7326.0, 7358.0, 7846.0, 7852.0, 8411.0, 8417.0, 8754.0, 8804.0, 9367.0, 9416.0, 9445.0, 9525.0, 9528.0, 9967.0, 10092.0, 10099.0, 10269.0, 10396.0, 10549.0, 10577.0, 10592.0, 10627.0, 10767.0, 10890.0, 10924.0, 10971.0, 11235.0, 11261.0, 22875.0, 23011.0, 23071.0, 23317.0, 25978.0, 26060.0, 26135.0, 27316.0, 29071.0, 30851.0, 51056.0, 51552.0, 51727.0, 51762.0, 51768.0, 54414.0, 54680.0, 55028.0, 55293.0, 57544.0, 57551.0, 57826.0, 59338.0, 63979.0, 64398.0, 79807.0, 81539.0, 83737.0, 84064.0, 93587.0, 94056.0, 148362.0 
GO:0016020 CC 3.32e-06 211/1225  2115/28555 D02 membrane                                 102.0, 142.0, 164.0, 308.0, 372.0, 382.0, 538.0, 567.0, 590.0, 811.0, 813.0, 817.0, 821.0, 988.0, 998.0, 1182.0, 1272.0, 1315.0, 1362.0, 1398.0, 1434.0, 1452.0, 1499.0, 1528.0, 1603.0, 1615.0, 1655.0, 1660.0, 1982.0, 2058.0, 2060.0, 2181.0, 2332.0, 2665.0, 3183.0, 3329.0, 3336.0, 3572.0, 3615.0, 3685.0, 3703.0, 3716.0, 3843.0, 4012.0, 4077.0, 4249.0, 4637.0, 4673.0, 4691.0, 4869.0, 4893.0, 5194.0, 5290.0, 5295.0, 5479.0, 5494.0, 5495.0, 5525.0, 5557.0, 5573.0, 5611.0, 5825.0, 5828.0, 5869.0, 5879.0, 5885.0, 5908.0, 5965.0, 6059.0, 6154.0, 6175.0, 6184.0, 6194.0, 6210.0, 6302.0, 6307.0, 6309.0, 6342.0, 6574.0, 6596.0, 6717.0, 7009.0, 7095.0, 7098.0, 7184.0, 7514.0, 7520.0, 7922.0, 8161.0, 8239.0, 8411.0, 8443.0, 8504.0, 8540.0, 8560.0, 8575.0, 8615.0, 8653.0, 8661.0, 8723.0, 8886.0, 9188.0, 9197.0, 9255.0, 9445.0, 9451.0, 9689.0, 9716.0, 9879.0, 9950.0, 9969.0, 9972.0, 10026.0, 10049.0, 10269.0, 10282.0, 10396.0, 10478.0, 10492.0, 10527.0, 10553.0, 10657.0, 10767.0, 10818.0, 10857.0, 10916.0, 10928.0, 10955.0, 10971.0, 11056.0, 11103.0, 11231.0, 22803.0, 22862.0, 22875.0, 22894.0, 22902.0, 22926.0, 23122.0, 23317.0, 23376.0, 23556.0, 25923.0, 25998.0, 26060.0, 26135.0, 26286.0, 27032.0, 27316.0, 29079.0, 29880.0, 29889.0, 50640.0, 50862.0, 51009.0, 51026.0, 51068.0, 51097.0, 51107.0, 51185.0, 51290.0, 51430.0, 51635.0, 51696.0, 53981.0, 54431.0, 54708.0, 54808.0, 54884.0, 54928.0, 55129.0, 55454.0, 55500.0, 55631.0, 55660.0, 55706.0, 55745.0, 55746.0, 55763.0, 55770.0, 55788.0, 55830.0, 55973.0, 56889.0, 57120.0, 57122.0, 57498.0, 57515.0, 57763.0, 59338.0, 64746.0, 64895.0, 64924.0, 65062.0, 79139.0, 80267.0, 81537.0, 83737.0, 84230.0, 84669.0, 85365.0, 91452.0, 93380.0, 113251.0, 115294.0, 118987.0, 123606.0, 148362.0, 201595.0, 255520.0, 259230.0 
GO:0048471 CC 3.96e-06 57/1225   696/28555 D02 perinuclear region of cytoplasm          538.0, 811.0, 988.0, 1019.0, 1499.0, 1739.0, 2181.0, 2332.0, 3148.0, 4953.0, 5142.0, 5290.0, 5295.0, 5479.0, 5756.0, 5867.0, 5906.0, 6194.0, 6198.0, 6418.0, 6434.0, 6683.0, 6772.0, 7163.0, 7184.0, 8125.0, 8417.0, 8575.0, 8615.0, 9451.0, 10049.0, 10483.0, 10890.0, 10955.0, 10987.0, 11124.0, 11337.0, 22872.0, 23557.0, 26135.0, 26234.0, 51374.0, 51552.0, 51762.0, 55763.0, 56180.0, 57551.0, 63979.0, 80351.0, 81573.0, 85365.0, 92140.0, 94056.0, 123879.0, 153443.0, 200576.0, 201931.0 
GO:0005793 CC 4.45e-06 14/1225    77/28555 D05 endoplasmic reticulum-Golgi intermediate compartment 1315.0, 3146.0, 6836.0, 9554.0, 10959.0, 10972.0, 11018.0, 11261.0, 23071.0, 23423.0, 50999.0, 51014.0, 64398.0, 222068.0 
GO:0042470 CC 4.71e-06 16/1225    99/28555 D08 melanosome                               813.0, 821.0, 967.0, 2923.0, 4673.0, 5052.0, 5479.0, 5868.0, 5869.0, 5879.0, 6184.0, 7184.0, 9367.0, 9554.0, 10972.0, 55161.0 
GO:0005654 CC 4.75e-06 400/1225  3789/28555 D02 nucleoplasm                              142.0, 196.0, 219.0, 331.0, 468.0, 648.0, 664.0, 817.0, 836.0, 900.0, 904.0, 967.0, 988.0, 1019.0, 1069.0, 1147.0, 1161.0, 1163.0, 1207.0, 1355.0, 1385.0, 1399.0, 1434.0, 1457.0, 1460.0, 1499.0, 1525.0, 1642.0, 1654.0, 1655.0, 1660.0, 1665.0, 1666.0, 1676.0, 1736.0, 1876.0, 2188.0, 2332.0, 2551.0, 2908.0, 2926.0, 2957.0, 2963.0, 2967.0, 3021.0, 3068.0, 3146.0, 3148.0, 3176.0, 3183.0, 3298.0, 3550.0, 3836.0, 3839.0, 3841.0, 4077.0, 4154.0, 4528.0, 4683.0, 4691.0, 4801.0, 4869.0, 5111.0, 5356.0, 5393.0, 5433.0, 5436.0, 5479.0, 5494.0, 5511.0, 5557.0, 5562.0, 5565.0, 5599.0, 5608.0, 5683.0, 5716.0, 5720.0, 5781.0, 5868.0, 5884.0, 5885.0, 5925.0, 5928.0, 5965.0, 5983.0, 5985.0, 6102.0, 6154.0, 6194.0, 6198.0, 6210.0, 6342.0, 6418.0, 6426.0, 6428.0, 6434.0, 6498.0, 6596.0, 6605.0, 6617.0, 6670.0, 6671.0, 6683.0, 6717.0, 6772.0, 6789.0, 6873.0, 6879.0, 6883.0, 6884.0, 6917.0, 6924.0, 7013.0, 7155.0, 7175.0, 7247.0, 7321.0, 7323.0, 7324.0, 7358.0, 7398.0, 7507.0, 7514.0, 7518.0, 7520.0, 7541.0, 7544.0, 7559.0, 7570.0, 7572.0, 7596.0, 7702.0, 7913.0, 7922.0, 7936.0, 7993.0, 8125.0, 8161.0, 8467.0, 8504.0, 8520.0, 8545.0, 8575.0, 8653.0, 8658.0, 8661.0, 8697.0, 8725.0, 8805.0, 8930.0, 9015.0, 9031.0, 9126.0, 9184.0, 9188.0, 9318.0, 9320.0, 9324.0, 9330.0, 9342.0, 9360.0, 9406.0, 9416.0, 9589.0, 9652.0, 9716.0, 9734.0, 9774.0, 9848.0, 9879.0, 9939.0, 9967.0, 9969.0, 9972.0, 9975.0, 9987.0, 10009.0, 10049.0, 10116.0, 10137.0, 10150.0, 10179.0, 10199.0, 10210.0, 10236.0, 10254.0, 10274.0, 10284.0, 10285.0, 10329.0, 10393.0, 10450.0, 10477.0, 10492.0, 10513.0, 10527.0, 10592.0, 10600.0, 10618.0, 10657.0, 10664.0, 10668.0, 10728.0, 10741.0, 10771.0, 10772.0, 10773.0, 10845.0, 10916.0, 10951.0, 10987.0, 11017.0, 11056.0, 11103.0, 11124.0, 11157.0, 11168.0, 11201.0, 11260.0, 11335.0, 11339.0, 22803.0, 22894.0, 22926.0, 22938.0, 23063.0, 23064.0, 23160.0, 23244.0, 23272.0, 23283.0, 23411.0, 23429.0, 23451.0, 23512.0, 23515.0, 23517.0, 23528.0, 23595.0, 23673.0, 25842.0, 25879.0, 25913.0, 25926.0, 25949.0, 25962.0, 25983.0, 25998.0, 26009.0, 26054.0, 26277.0, 26610.0, 26747.0, 27238.0, 27292.0, 27316.0, 27336.0, 27347.0, 29079.0, 29080.0, 29110.0, 29117.0, 29915.0, 29966.0, 30832.0, 50484.0, 51010.0, 51056.0, 51068.0, 51071.0, 51076.0, 51077.0, 51119.0, 51163.0, 51194.0, 51300.0, 51322.0, 51340.0, 51397.0, 51493.0, 51562.0, 51616.0, 51639.0, 51691.0, 51727.0, 51762.0, 53981.0, 54165.0, 54468.0, 54494.0, 54556.0, 54764.0, 54928.0, 54934.0, 55012.0, 55013.0, 55145.0, 55164.0, 55166.0, 55183.0, 55319.0, 55602.0, 55629.0, 55660.0, 55671.0, 55696.0, 55781.0, 55892.0, 56254.0, 56849.0, 56916.0, 57092.0, 57117.0, 57223.0, 57599.0, 57695.0, 57703.0, 57708.0, 57721.0, 57819.0, 58493.0, 59338.0, 59348.0, 60560.0, 64121.0, 64318.0, 64412.0, 64710.0, 64795.0, 64802.0, 64895.0, 64924.0, 79023.0, 79074.0, 79576.0, 79647.0, 79685.0, 79692.0, 79892.0, 80010.0, 80067.0, 80829.0, 80854.0, 80856.0, 81556.0, 81608.0, 81847.0, 83737.0, 83932.0, 83940.0, 84108.0, 84135.0, 84191.0, 84248.0, 84265.0, 84295.0, 84333.0, 84365.0, 84661.0, 84864.0, 84946.0, 85313.0, 85437.0, 85457.0, 90390.0, 91452.0, 93587.0, 94056.0, 112858.0, 114799.0, 116461.0, 132660.0, 133383.0, 134430.0, 137492.0, 147923.0, 151987.0, 153222.0, 163859.0, 165918.0, 166968.0, 167227.0, 168451.0, 197370.0, 201931.0, 221264.0, 221443.0, 221830.0, 223082.0, 246184.0, 253430.0, 253461.0, 284697.0, 285381.0, 286053.0, 286826.0, 339324.0, 348995.0, 388566.0 
GO:0005737 CC 5.27e-06 356/1225  4659/28555 D02 cytoplasm                                102.0, 159.0, 164.0, 178.0, 196.0, 308.0, 329.0, 331.0, 382.0, 468.0, 571.0, 642.0, 664.0, 811.0, 817.0, 836.0, 900.0, 988.0, 998.0, 1070.0, 1147.0, 1161.0, 1398.0, 1407.0, 1434.0, 1452.0, 1460.0, 1499.0, 1525.0, 1615.0, 1642.0, 1654.0, 1655.0, 1660.0, 1736.0, 1739.0, 1827.0, 2058.0, 2060.0, 2332.0, 2632.0, 2653.0, 2665.0, 2908.0, 2926.0, 2950.0, 3068.0, 3148.0, 3151.0, 3157.0, 3176.0, 3298.0, 3329.0, 3416.0, 3417.0, 3422.0, 3550.0, 3612.0, 3615.0, 3652.0, 3716.0, 3836.0, 3842.0, 3843.0, 4012.0, 4082.0, 4154.0, 4594.0, 4673.0, 4676.0, 4690.0, 4869.0, 4953.0, 5049.0, 5052.0, 5073.0, 5082.0, 5290.0, 5295.0, 5393.0, 5479.0, 5501.0, 5511.0, 5525.0, 5562.0, 5565.0, 5573.0, 5599.0, 5611.0, 5636.0, 5683.0, 5716.0, 5720.0, 5756.0, 5781.0, 5868.0, 5879.0, 5906.0, 5921.0, 5965.0, 6059.0, 6102.0, 6154.0, 6175.0, 6198.0, 6210.0, 6418.0, 6426.0, 6428.0, 6443.0, 6451.0, 6477.0, 6596.0, 6683.0, 6717.0, 6729.0, 6767.0, 6772.0, 6789.0, 6879.0, 7009.0, 7013.0, 7098.0, 7163.0, 7175.0, 7247.0, 7321.0, 7411.0, 7507.0, 7514.0, 7555.0, 7803.0, 7846.0, 7852.0, 8125.0, 8239.0, 8411.0, 8520.0, 8575.0, 8658.0, 8661.0, 8697.0, 8723.0, 8725.0, 8790.0, 8798.0, 8883.0, 8892.0, 8894.0, 9039.0, 9101.0, 9306.0, 9318.0, 9342.0, 9354.0, 9360.0, 9364.0, 9419.0, 9451.0, 9468.0, 9525.0, 9541.0, 9589.0, 9637.0, 9652.0, 9689.0, 9694.0, 9734.0, 9774.0, 9802.0, 9805.0, 9829.0, 9848.0, 9939.0, 9975.0, 10020.0, 10092.0, 10116.0, 10146.0, 10150.0, 10196.0, 10206.0, 10254.0, 10285.0, 10314.0, 10342.0, 10450.0, 10513.0, 10553.0, 10592.0, 10600.0, 10640.0, 10657.0, 10772.0, 10795.0, 10950.0, 10971.0, 10987.0, 10988.0, 11103.0, 11123.0, 11157.0, 11235.0, 11260.0, 11261.0, 22872.0, 22902.0, 23063.0, 23064.0, 23111.0, 23122.0, 23376.0, 23411.0, 23424.0, 23429.0, 25978.0, 25998.0, 26054.0, 26060.0, 26135.0, 26225.0, 26610.0, 27250.0, 28971.0, 29110.0, 29117.0, 29915.0, 30851.0, 51002.0, 51010.0, 51015.0, 51068.0, 51074.0, 51076.0, 51119.0, 51122.0, 51164.0, 51170.0, 51185.0, 51247.0, 51251.0, 51290.0, 51320.0, 51379.0, 51397.0, 51430.0, 51493.0, 51520.0, 51569.0, 51582.0, 51696.0, 51715.0, 51727.0, 54165.0, 54206.0, 54407.0, 54439.0, 54468.0, 54499.0, 54583.0, 54764.0, 54800.0, 54808.0, 55164.0, 55183.0, 55218.0, 55234.0, 55251.0, 55327.0, 55364.0, 55432.0, 55437.0, 55573.0, 55631.0, 55696.0, 55706.0, 55763.0, 55781.0, 55783.0, 55786.0, 55906.0, 56180.0, 56474.0, 56658.0, 56990.0, 57103.0, 57120.0, 57223.0, 57551.0, 57600.0, 57708.0, 57819.0, 57826.0, 59338.0, 60485.0, 60560.0, 63826.0, 63979.0, 64121.0, 64398.0, 64412.0, 64431.0, 64710.0, 64786.0, 64795.0, 64802.0, 79807.0, 79872.0, 80319.0, 80351.0, 80817.0, 81545.0, 81573.0, 81579.0, 81847.0, 83544.0, 83594.0, 83737.0, 84056.0, 84135.0, 84230.0, 84365.0, 84376.0, 85365.0, 90355.0, 92140.0, 92482.0, 112487.0, 112858.0, 115294.0, 121512.0, 123879.0, 125228.0, 127018.0, 128338.0, 134492.0, 135114.0, 151987.0, 153241.0, 157638.0, 166378.0, 167227.0, 219899.0, 221079.0, 221264.0, 221477.0, 223082.0, 252884.0, 253430.0, 253959.0, 254013.0, 285381.0, 285755.0, 339745.0, 441951.0, 653464.0 
GO:0030134 CC 5.32e-06 10/1225    40/28555 D08 COPII-coated ER to Golgi transport vesicle 10959.0, 10972.0, 11018.0, 22872.0, 23423.0, 50999.0, 51014.0, 51290.0, 222068.0, 286451.0 
GO:0005829 CC 5.48e-06 447/1225  5207/28555 D02 cytosol                                  128.0, 159.0, 164.0, 178.0, 196.0, 219.0, 262.0, 308.0, 329.0, 331.0, 372.0, 382.0, 387.0, 538.0, 567.0, 571.0, 642.0, 648.0, 665.0, 669.0, 811.0, 817.0, 829.0, 836.0, 904.0, 998.0, 1019.0, 1069.0, 1147.0, 1207.0, 1315.0, 1398.0, 1399.0, 1429.0, 1434.0, 1452.0, 1457.0, 1460.0, 1499.0, 1528.0, 1615.0, 1654.0, 1660.0, 1666.0, 1676.0, 1739.0, 1964.0, 1982.0, 2058.0, 2060.0, 2098.0, 2332.0, 2585.0, 2632.0, 2665.0, 2729.0, 2730.0, 2908.0, 2935.0, 2950.0, 2957.0, 3155.0, 3157.0, 3176.0, 3183.0, 3267.0, 3329.0, 3416.0, 3417.0, 3422.0, 3612.0, 3615.0, 3685.0, 3716.0, 3836.0, 3839.0, 3841.0, 3842.0, 4012.0, 4077.0, 4154.0, 4637.0, 4683.0, 4690.0, 4869.0, 4953.0, 5049.0, 5052.0, 5073.0, 5082.0, 5142.0, 5290.0, 5295.0, 5393.0, 5433.0, 5494.0, 5495.0, 5501.0, 5516.0, 5525.0, 5537.0, 5562.0, 5565.0, 5573.0, 5599.0, 5608.0, 5611.0, 5683.0, 5716.0, 5720.0, 5756.0, 5781.0, 5825.0, 5867.0, 5868.0, 5876.0, 5879.0, 5885.0, 5906.0, 5908.0, 5921.0, 5928.0, 6059.0, 6120.0, 6154.0, 6175.0, 6184.0, 6194.0, 6198.0, 6210.0, 6240.0, 6251.0, 6342.0, 6418.0, 6450.0, 6477.0, 6655.0, 6671.0, 6683.0, 6717.0, 6726.0, 6729.0, 6767.0, 6772.0, 6789.0, 6836.0, 6885.0, 6897.0, 7019.0, 7095.0, 7110.0, 7155.0, 7184.0, 7247.0, 7321.0, 7323.0, 7324.0, 7326.0, 7328.0, 7337.0, 7358.0, 7398.0, 7411.0, 7514.0, 7518.0, 7520.0, 7541.0, 7555.0, 7705.0, 7812.0, 7846.0, 8027.0, 8065.0, 8239.0, 8411.0, 8443.0, 8467.0, 8504.0, 8540.0, 8575.0, 8615.0, 8653.0, 8658.0, 8661.0, 8669.0, 8697.0, 8725.0, 8790.0, 8805.0, 8883.0, 8892.0, 8894.0, 8905.0, 9039.0, 9061.0, 9101.0, 9126.0, 9140.0, 9184.0, 9188.0, 9255.0, 9276.0, 9306.0, 9318.0, 9320.0, 9324.0, 9337.0, 9342.0, 9360.0, 9367.0, 9451.0, 9525.0, 9652.0, 9724.0, 9779.0, 9829.0, 9859.0, 9939.0, 9946.0, 9972.0, 9987.0, 10009.0, 10020.0, 10049.0, 10092.0, 10116.0, 10146.0, 10190.0, 10196.0, 10254.0, 10274.0, 10284.0, 10342.0, 10393.0, 10427.0, 10450.0, 10477.0, 10483.0, 10495.0, 10527.0, 10549.0, 10553.0, 10592.0, 10627.0, 10640.0, 10657.0, 10728.0, 10767.0, 10772.0, 10795.0, 10818.0, 10845.0, 10890.0, 10916.0, 10928.0, 10971.0, 10987.0, 10988.0, 11124.0, 11157.0, 11168.0, 11231.0, 11235.0, 11260.0, 11261.0, 11337.0, 22872.0, 22878.0, 22894.0, 22902.0, 22926.0, 22931.0, 23011.0, 23063.0, 23111.0, 23122.0, 23136.0, 23179.0, 23190.0, 23244.0, 23317.0, 23376.0, 23411.0, 23556.0, 23637.0, 24138.0, 25879.0, 25917.0, 25934.0, 25936.0, 25962.0, 25978.0, 26046.0, 26054.0, 26060.0, 26127.0, 26130.0, 26135.0, 26224.0, 26234.0, 26235.0, 26286.0, 27068.0, 27230.0, 27236.0, 27250.0, 27292.0, 27347.0, 29110.0, 29117.0, 29915.0, 30851.0, 50484.0, 51002.0, 51010.0, 51056.0, 51071.0, 51074.0, 51076.0, 51119.0, 51128.0, 51164.0, 51170.0, 51194.0, 51251.0, 51379.0, 51493.0, 51520.0, 51552.0, 51562.0, 51582.0, 51715.0, 51727.0, 54165.0, 54206.0, 54468.0, 54469.0, 54583.0, 54764.0, 54801.0, 54928.0, 54934.0, 54974.0, 55012.0, 55093.0, 55142.0, 55164.0, 55166.0, 55432.0, 55437.0, 55500.0, 55571.0, 55573.0, 55629.0, 55671.0, 55745.0, 55746.0, 55763.0, 55770.0, 55773.0, 55781.0, 55825.0, 55862.0, 55958.0, 56474.0, 56658.0, 56984.0, 57103.0, 57107.0, 57122.0, 57231.0, 57498.0, 57551.0, 57590.0, 57600.0, 57695.0, 57703.0, 57763.0, 57819.0, 57826.0, 58478.0, 59338.0, 60485.0, 60560.0, 63826.0, 64083.0, 64121.0, 64400.0, 64422.0, 64895.0, 65056.0, 79003.0, 79023.0, 79576.0, 79598.0, 79631.0, 79646.0, 79672.0, 79692.0, 79872.0, 79892.0, 80067.0, 80143.0, 80351.0, 81545.0, 81631.0, 81847.0, 83594.0, 83737.0, 84078.0, 84191.0, 84265.0, 84376.0, 84640.0, 84669.0, 84864.0, 84890.0, 84946.0, 85313.0, 85365.0, 85457.0, 92482.0, 93587.0, 94056.0, 113251.0, 115752.0, 121512.0, 122769.0, 127018.0, 134218.0, 134492.0, 137492.0, 140739.0, 140886.0, 142891.0, 163859.0, 165918.0, 167227.0, 200576.0, 201626.0, 221264.0, 223082.0, 246184.0, 285381.0, 339324.0, 348235.0, 348995.0 
GO:0005770 CC 5.84e-06 19/1225   136/28555 D08 late endosome                            538.0, 1182.0, 3454.0, 4077.0, 5906.0, 7852.0, 8417.0, 9367.0, 9528.0, 25978.0, 29058.0, 51009.0, 51552.0, 55745.0, 57231.0, 57498.0, 57599.0, 79139.0, 201931.0 
GO:0090734 CC 6.31e-06  8/1225    25/28555 D02 site of DNA damage                       142.0, 6924.0, 7520.0, 8065.0, 10951.0, 11335.0, 55218.0, 221443.0 
GO:0005634 CC 6.40e-06 455/1225  5311/28555 D05 nucleus                                  34.0, 102.0, 142.0, 178.0, 196.0, 329.0, 331.0, 427.0, 468.0, 538.0, 571.0, 642.0, 648.0, 664.0, 665.0, 811.0, 817.0, 836.0, 900.0, 904.0, 988.0, 1019.0, 1161.0, 1207.0, 1385.0, 1398.0, 1407.0, 1434.0, 1452.0, 1457.0, 1460.0, 1499.0, 1514.0, 1642.0, 1654.0, 1655.0, 1660.0, 1665.0, 1666.0, 1676.0, 1736.0, 1739.0, 1827.0, 1876.0, 2218.0, 2332.0, 2551.0, 2908.0, 2923.0, 2950.0, 2963.0, 2967.0, 3021.0, 3068.0, 3146.0, 3148.0, 3151.0, 3183.0, 3298.0, 3416.0, 3475.0, 3550.0, 3615.0, 3716.0, 3836.0, 3839.0, 3841.0, 3842.0, 3843.0, 4154.0, 4673.0, 4676.0, 4683.0, 4690.0, 4691.0, 4801.0, 4869.0, 5052.0, 5073.0, 5111.0, 5142.0, 5295.0, 5356.0, 5393.0, 5433.0, 5436.0, 5479.0, 5494.0, 5495.0, 5501.0, 5511.0, 5516.0, 5525.0, 5562.0, 5565.0, 5599.0, 5612.0, 5683.0, 5716.0, 5781.0, 5813.0, 5884.0, 5925.0, 5928.0, 5965.0, 5983.0, 5985.0, 6018.0, 6175.0, 6194.0, 6198.0, 6418.0, 6426.0, 6434.0, 6451.0, 6477.0, 6498.0, 6596.0, 6605.0, 6670.0, 6683.0, 6729.0, 6772.0, 6789.0, 6883.0, 6885.0, 7009.0, 7013.0, 7019.0, 7110.0, 7112.0, 7155.0, 7175.0, 7184.0, 7247.0, 7321.0, 7323.0, 7324.0, 7328.0, 7337.0, 7358.0, 7398.0, 7411.0, 7485.0, 7507.0, 7514.0, 7518.0, 7520.0, 7541.0, 7544.0, 7555.0, 7559.0, 7570.0, 7572.0, 7581.0, 7596.0, 7695.0, 7699.0, 7705.0, 7738.0, 7773.0, 7803.0, 7846.0, 7852.0, 7913.0, 7936.0, 8031.0, 8125.0, 8161.0, 8239.0, 8467.0, 8520.0, 8545.0, 8559.0, 8653.0, 8658.0, 8690.0, 8725.0, 8798.0, 8805.0, 8930.0, 9039.0, 9101.0, 9147.0, 9255.0, 9320.0, 9324.0, 9337.0, 9354.0, 9360.0, 9416.0, 9525.0, 9541.0, 9589.0, 9652.0, 9694.0, 9716.0, 9734.0, 9774.0, 9801.0, 9805.0, 9848.0, 9879.0, 9939.0, 9967.0, 9969.0, 9975.0, 10009.0, 10049.0, 10092.0, 10116.0, 10146.0, 10153.0, 10179.0, 10190.0, 10210.0, 10236.0, 10274.0, 10284.0, 10285.0, 10308.0, 10311.0, 10450.0, 10477.0, 10492.0, 10513.0, 10549.0, 10553.0, 10592.0, 10600.0, 10657.0, 10664.0, 10728.0, 10771.0, 10772.0, 10773.0, 10795.0, 10950.0, 10951.0, 10987.0, 11123.0, 11124.0, 11157.0, 11168.0, 11179.0, 11261.0, 11335.0, 11339.0, 22803.0, 22835.0, 22926.0, 22938.0, 23063.0, 23064.0, 23244.0, 23376.0, 23411.0, 23412.0, 23429.0, 23451.0, 23512.0, 23517.0, 23528.0, 25842.0, 25871.0, 25934.0, 25949.0, 26054.0, 26060.0, 26135.0, 26224.0, 26747.0, 27238.0, 27250.0, 27309.0, 27316.0, 27336.0, 29079.0, 29117.0, 29889.0, 29915.0, 30832.0, 51002.0, 51010.0, 51056.0, 51065.0, 51068.0, 51076.0, 51097.0, 51119.0, 51163.0, 51164.0, 51185.0, 51186.0, 51290.0, 51320.0, 51322.0, 51340.0, 51379.0, 51444.0, 51493.0, 51507.0, 51569.0, 51582.0, 51634.0, 51639.0, 51691.0, 51696.0, 51727.0, 54165.0, 54206.0, 54439.0, 54537.0, 54583.0, 54665.0, 54680.0, 54764.0, 54823.0, 55074.0, 55093.0, 55145.0, 55151.0, 55166.0, 55183.0, 55218.0, 55234.0, 55279.0, 55319.0, 55437.0, 55571.0, 55629.0, 55696.0, 55781.0, 55783.0, 55786.0, 55900.0, 55906.0, 56180.0, 56254.0, 56658.0, 56849.0, 56916.0, 56984.0, 57092.0, 57103.0, 57117.0, 57590.0, 57599.0, 57677.0, 57695.0, 57703.0, 57708.0, 57711.0, 57721.0, 57763.0, 57819.0, 58155.0, 58478.0, 58493.0, 59348.0, 60313.0, 60485.0, 63979.0, 64121.0, 64400.0, 64431.0, 64710.0, 64795.0, 64802.0, 64895.0, 65056.0, 79003.0, 79023.0, 79074.0, 79088.0, 79365.0, 79576.0, 79646.0, 79647.0, 79862.0, 79892.0, 79912.0, 80110.0, 80319.0, 80351.0, 80829.0, 81545.0, 81611.0, 81627.0, 81847.0, 83591.0, 83594.0, 83932.0, 83989.0, 84056.0, 84108.0, 84265.0, 84295.0, 84333.0, 84450.0, 84640.0, 84661.0, 84924.0, 84946.0, 85313.0, 85365.0, 85457.0, 90390.0, 91664.0, 92140.0, 93134.0, 93587.0, 112858.0, 113510.0, 114971.0, 123879.0, 126017.0, 132660.0, 135114.0, 140739.0, 140886.0, 146198.0, 147923.0, 148268.0, 148418.0, 151987.0, 153222.0, 153443.0, 163049.0, 163859.0, 165918.0, 166968.0, 168374.0, 168451.0, 197370.0, 199692.0, 221264.0, 222194.0, 252884.0, 253430.0, 253461.0, 253959.0, 254778.0, 259230.0, 284323.0, 285237.0, 285381.0, 286053.0, 339318.0, 339324.0, 339745.0, 374879.0, 388566.0, 440093.0, 441951.0 
GO:0005759 CC 6.92e-06 36/1225   373/28555 D04 mitochondrial matrix                     34.0, 219.0, 594.0, 1385.0, 1666.0, 2235.0, 2653.0, 2908.0, 3155.0, 3329.0, 3336.0, 4285.0, 4594.0, 6059.0, 7019.0, 10845.0, 11019.0, 23424.0, 27068.0, 27292.0, 51110.0, 55218.0, 57107.0, 80224.0, 84274.0, 84693.0, 84869.0, 85476.0, 90624.0, 140886.0, 152926.0, 196074.0, 200895.0, 201626.0, 254013.0, 441024.0 
GO:1990904 CC 7.64e-06 20/1225   151/28555 D02 ribonucleoprotein complex                1655.0, 1660.0, 2058.0, 2332.0, 2926.0, 4691.0, 4869.0, 6154.0, 6175.0, 6194.0, 7155.0, 7514.0, 7520.0, 10137.0, 10146.0, 10236.0, 10492.0, 27316.0, 79631.0, 140886.0 
GO:0005765 CC 8.21e-06 32/1225   317/28555 D07 lysosomal membrane                       164.0, 967.0, 1182.0, 4012.0, 7098.0, 8417.0, 8763.0, 8905.0, 9528.0, 23317.0, 23557.0, 26985.0, 29919.0, 51374.0, 51552.0, 54468.0, 54664.0, 55353.0, 55529.0, 55745.0, 55788.0, 56674.0, 57120.0, 57231.0, 57600.0, 84925.0, 119032.0, 128338.0, 201931.0, 223082.0, 256471.0, 441027.0 
GO:0005769 CC 1.00e-05 28/1225   263/28555 D08 early endosome                           1182.0, 3146.0, 3329.0, 5868.0, 5869.0, 5906.0, 6477.0, 7098.0, 7803.0, 7852.0, 8411.0, 8417.0, 9101.0, 9135.0, 23011.0, 23161.0, 23355.0, 26060.0, 29058.0, 51009.0, 51107.0, 51552.0, 55353.0, 57590.0, 79139.0, 83737.0, 93380.0, 123606.0 
GO:0000151 CC 1.16e-05 16/1225   106/28555 D04 ubiquitin ligase complex                 648.0, 7321.0, 7324.0, 7993.0, 9354.0, 10210.0, 26224.0, 26234.0, 26235.0, 54165.0, 56254.0, 64795.0, 79872.0, 90390.0, 123879.0, 165918.0 
GO:0030670 CC 1.23e-05 13/1225    73/28555 D07 phagocytic vesicle membrane              538.0, 567.0, 811.0, 5868.0, 8992.0, 9140.0, 9367.0, 9554.0, 10890.0, 51715.0, 51762.0, 55529.0, 200576.0 
GO:0005787 CC 1.63e-05  4/1225     5/28555 D04 signal peptidase complex                 9789.0, 23478.0, 60559.0, 90701.0 
GO:0005643 CC 1.81e-05 12/1225    65/28555 D03 nuclear pore                             3267.0, 3836.0, 3839.0, 3843.0, 7175.0, 8658.0, 9972.0, 10527.0, 11260.0, 55706.0, 55746.0, 57122.0 
GO:0030127 CC 2.21e-05  6/1225    15/28555 D05 COPII vesicle coat                       10427.0, 10483.0, 22872.0, 51014.0, 51128.0, 56681.0 
GO:1904813 CC 2.29e-05 17/1225   124/28555 D04 ficolin-1-rich granule lumen             178.0, 427.0, 1460.0, 1654.0, 2799.0, 2950.0, 3146.0, 3417.0, 3615.0, 5049.0, 5683.0, 7130.0, 10092.0, 10450.0, 10549.0, 23412.0, 51071.0 
GO:0005813 CC 2.41e-05 44/1225   520/28555 D03 centrosome                               468.0, 998.0, 1069.0, 1070.0, 1452.0, 1499.0, 1654.0, 1660.0, 3176.0, 4082.0, 4869.0, 5111.0, 5142.0, 5525.0, 5573.0, 6683.0, 7559.0, 9342.0, 9525.0, 9541.0, 9859.0, 10190.0, 23063.0, 23637.0, 25879.0, 51164.0, 51715.0, 54801.0, 55012.0, 55081.0, 55142.0, 57223.0, 57539.0, 79598.0, 79692.0, 80817.0, 84056.0, 84333.0, 84376.0, 115752.0, 137492.0, 151987.0, 153241.0, 202018.0 
GO:0031965 CC 2.57e-05 25/1225   233/28555 D04 nuclear membrane                         1019.0, 5356.0, 6683.0, 7175.0, 7514.0, 8658.0, 9330.0, 9589.0, 9801.0, 9805.0, 9972.0, 10390.0, 51495.0, 53371.0, 54884.0, 55151.0, 55183.0, 55706.0, 55746.0, 55852.0, 57122.0, 63931.0, 79647.0, 92140.0, 221264.0 
GO:0001650 CC 2.92e-05 18/1225   139/28555 D02 fibrillar center                         1736.0, 5049.0, 5356.0, 7013.0, 8161.0, 8467.0, 8615.0, 9879.0, 23160.0, 23411.0, 26747.0, 30851.0, 55145.0, 55786.0, 79685.0, 84135.0, 92140.0, 223082.0 
GO:0032040 CC 3.16e-05  9/1225    39/28555 D04 small-subunit processome                 7520.0, 9724.0, 10199.0, 11103.0, 25879.0, 25983.0, 51077.0, 84294.0, 134430.0 
GO:0030140 CC 5.07e-05  6/1225    17/28555 D09 trans-Golgi network transport vesicle    538.0, 10618.0, 10972.0, 51552.0, 51762.0, 57120.0 
GO:0005669 CC 5.97e-05  8/1225    33/28555 D04 transcription factor TFIID complex       2957.0, 2967.0, 6873.0, 6879.0, 6883.0, 6884.0, 6917.0, 51616.0 
GO:0000793 CC 6.40e-05  7/1225    25/28555 D06 condensed chromosome                     3146.0, 3148.0, 8467.0, 9031.0, 10592.0, 10664.0, 55183.0 
GO:0045335 CC 6.86e-05 11/1225    63/28555 D08 phagocytic vesicle                       998.0, 1182.0, 2923.0, 3685.0, 5868.0, 5906.0, 9367.0, 23673.0, 51552.0, 51715.0, 51762.0 
GO:0005694 CC 7.23e-05 21/1225   190/28555 D05 chromosome                               2332.0, 4691.0, 5885.0, 5965.0, 8886.0, 9126.0, 9188.0, 10199.0, 10274.0, 10771.0, 11103.0, 23063.0, 23244.0, 51406.0, 54537.0, 55299.0, 80854.0, 84298.0, 84365.0, 85865.0, 114799.0 
GO:0012507 CC 8.70e-05 10/1225    54/28555 D07 ER to Golgi transport vesicle membrane   567.0, 8615.0, 9554.0, 10175.0, 10427.0, 10959.0, 10972.0, 22872.0, 51128.0, 203547.0 
GO:0070765 CC 1.06e-04  4/1225     7/28555 D04 gamma-secretase complex                  10972.0, 51107.0, 55851.0, 83464.0 
GO:0044322 CC 1.10e-04  7/1225    27/28555 D02 endoplasmic reticulum quality control compartment 811.0, 6400.0, 10206.0, 11236.0, 51009.0, 79139.0, 80267.0 
GO:0016021 CC 1.21e-04 199/1225  3580/28555 D03 integral component of membrane           102.0, 538.0, 665.0, 746.0, 1182.0, 1355.0, 1362.0, 1528.0, 1603.0, 2181.0, 2824.0, 3454.0, 3459.0, 3703.0, 4249.0, 4685.0, 5279.0, 5825.0, 6184.0, 6307.0, 6309.0, 6400.0, 6683.0, 6713.0, 6745.0, 6747.0, 6836.0, 7009.0, 7095.0, 7485.0, 7852.0, 7922.0, 8417.0, 8754.0, 8992.0, 9117.0, 9166.0, 9528.0, 9554.0, 9789.0, 9848.0, 9950.0, 10175.0, 10206.0, 10390.0, 10396.0, 10558.0, 10559.0, 10618.0, 10955.0, 10959.0, 10972.0, 11014.0, 11018.0, 11231.0, 11236.0, 22862.0, 22875.0, 22908.0, 23306.0, 23390.0, 23423.0, 23471.0, 23478.0, 23484.0, 23556.0, 23673.0, 25923.0, 26175.0, 26984.0, 27032.0, 27230.0, 29058.0, 29071.0, 29103.0, 29880.0, 50640.0, 50814.0, 50999.0, 51014.0, 51026.0, 51075.0, 51107.0, 51109.0, 51144.0, 51227.0, 51290.0, 51300.0, 51374.0, 51430.0, 51439.0, 51522.0, 51528.0, 51643.0, 51768.0, 54470.0, 54664.0, 54675.0, 54708.0, 54928.0, 55028.0, 55129.0, 55151.0, 55186.0, 55218.0, 55326.0, 55334.0, 55353.0, 55529.0, 55676.0, 55706.0, 55751.0, 55788.0, 55824.0, 55830.0, 55851.0, 55852.0, 55973.0, 56180.0, 56674.0, 56889.0, 56900.0, 56951.0, 57231.0, 57498.0, 57515.0, 58515.0, 60492.0, 60559.0, 64418.0, 64645.0, 64747.0, 65062.0, 65084.0, 79001.0, 79086.0, 79139.0, 79644.0, 79694.0, 79966.0, 80021.0, 80067.0, 80856.0, 81537.0, 81539.0, 81790.0, 83464.0, 83941.0, 84216.0, 84272.0, 84641.0, 84826.0, 84920.0, 84925.0, 84928.0, 85013.0, 85365.0, 90701.0, 91452.0, 92126.0, 92140.0, 93380.0, 94101.0, 113402.0, 114805.0, 116068.0, 116254.0, 118987.0, 123606.0, 125228.0, 128338.0, 135152.0, 137695.0, 142891.0, 144245.0, 147007.0, 152559.0, 153339.0, 154467.0, 157378.0, 160418.0, 169200.0, 171546.0, 201595.0, 201895.0, 201931.0, 202018.0, 203547.0, 221477.0, 222068.0, 256471.0, 286148.0, 286451.0, 388650.0, 401152.0, 440026.0, 643155.0, 647087.0, 728819.0 
GO:0034774 CC 1.21e-04 15/1225   115/28555 D06 secretory granule lumen                  178.0, 1460.0, 1654.0, 2665.0, 2950.0, 3146.0, 3417.0, 3615.0, 5049.0, 5683.0, 7520.0, 10092.0, 10450.0, 10549.0, 51071.0 
GO:0000974 CC 1.39e-04  5/1225    13/28555 D02 Prp19 complex                            988.0, 5356.0, 25949.0, 51340.0, 55696.0 
GO:0030126 CC 1.39e-04  5/1225    13/28555 D05 COPI vesicle coat                        372.0, 1315.0, 9276.0, 23423.0, 51014.0 
GO:0035861 CC 1.40e-04 11/1225    68/28555 D03 site of double-strand break              142.0, 4683.0, 7518.0, 10092.0, 23376.0, 51444.0, 54537.0, 55183.0, 56916.0, 58493.0, 165918.0 
GO:0036396 CC 2.05e-04  4/1225     8/28555 D05 RNA N6-methyladenosine methyltransferase complex 9589.0, 25962.0, 57721.0, 79872.0 
GO:0036513 CC 2.05e-04  4/1225     8/28555 D03 Derlin-1 retrotranslocation complex      6400.0, 11236.0, 55829.0, 79139.0 
GO:0005844 CC 2.10e-04  8/1225    39/28555 D03 polysome                                 811.0, 1660.0, 2332.0, 6194.0, 7411.0, 55364.0, 60560.0, 113251.0 
GO:0005802 CC 2.13e-04 19/1225   176/28555 D04 trans-Golgi network                      102.0, 538.0, 5879.0, 10396.0, 10618.0, 10890.0, 23011.0, 23122.0, 26225.0, 27032.0, 29058.0, 51056.0, 51552.0, 55773.0, 64083.0, 84661.0, 157769.0, 221079.0, 286451.0 
GO:0008021 CC 2.35e-04 15/1225   122/28555 D09 synaptic vesicle                         102.0, 1182.0, 5142.0, 5868.0, 8417.0, 9554.0, 10890.0, 10987.0, 23557.0, 23673.0, 29058.0, 51107.0, 51762.0, 56947.0, 284697.0 
GO:0030173 CC 2.50e-04 10/1225    61/28555 D05 integral component of Golgi membrane     2218.0, 10282.0, 10559.0, 23443.0, 25972.0, 51030.0, 55032.0, 55454.0, 142891.0, 259230.0 
GO:0000777 CC 3.00e-04 12/1225    86/28555 D06 condensed chromosome kinetochore         1452.0, 5501.0, 9184.0, 23122.0, 25936.0, 55746.0, 57122.0, 79003.0, 79023.0, 84295.0, 134492.0, 348995.0 
GO:0005779 CC 3.02e-04  5/1225    15/28555 D05 integral component of peroxisomal membrane 5193.0, 5194.0, 5828.0, 8504.0, 10478.0 
GO:0005925 CC 3.43e-04 34/1225   416/28555 D05 focal adhesion                           102.0, 214.0, 308.0, 382.0, 387.0, 567.0, 811.0, 998.0, 1499.0, 2665.0, 2923.0, 3685.0, 3716.0, 4082.0, 4869.0, 5479.0, 5501.0, 5756.0, 5879.0, 5898.0, 6175.0, 6251.0, 7184.0, 8754.0, 10092.0, 10146.0, 10890.0, 10971.0, 11261.0, 23011.0, 23122.0, 51056.0, 51164.0, 51495.0 
GO:0070971 CC 3.44e-04  7/1225    32/28555 D02 endoplasmic reticulum exit site          10342.0, 10427.0, 10483.0, 22872.0, 50999.0, 51128.0, 56681.0 
GO:0000783 CC 3.57e-04  4/1225     9/28555 D04 nuclear telomere cap complex             7013.0, 7520.0, 25913.0, 26277.0 
GO:0000839 CC 3.57e-04  4/1225     9/28555 D08 Hrd1p ubiquitin ligase ERAD-L complex    6400.0, 51009.0, 51439.0, 79139.0 
GO:0010008 CC 3.61e-04 22/1225   226/28555 D05 endosome membrane                        967.0, 1182.0, 5868.0, 6885.0, 7098.0, 7323.0, 8763.0, 8992.0, 9445.0, 9525.0, 9779.0, 23317.0, 26060.0, 29110.0, 51107.0, 51715.0, 55681.0, 55851.0, 83464.0, 137492.0, 200576.0, 223082.0 
GO:0005768 CC 3.70e-04 26/1225   289/28555 D07 endosome                                 382.0, 387.0, 3716.0, 5867.0, 5868.0, 5869.0, 6683.0, 8417.0, 8763.0, 9135.0, 9525.0, 10092.0, 10311.0, 10618.0, 10890.0, 23011.0, 23484.0, 25978.0, 26060.0, 26130.0, 51762.0, 54664.0, 55353.0, 64083.0, 83452.0, 201931.0 
GO:0000138 CC 5.75e-04  4/1225    10/28555 D05 Golgi trans cisterna                     9528.0, 10282.0, 259230.0, 286451.0 
GO:0031080 CC 5.75e-04  4/1225    10/28555 D03 nuclear pore outer ring                  55746.0, 57122.0, 79023.0, 348995.0 
GO:0005852 CC 5.79e-04  5/1225    17/28555 D02 eukaryotic translation initiation factor 3 complex 1654.0, 6059.0, 8661.0, 8669.0, 10987.0 
GO:0000791 CC 7.36e-04  7/1225    36/28555 D03 euchromatin                              1385.0, 1499.0, 8805.0, 11335.0, 23411.0, 27316.0, 440093.0 
GO:0030663 CC 7.38e-04  3/1225     5/28555 D07 COPI-coated vesicle membrane             10959.0, 11014.0, 147007.0 
GO:0005726 CC 7.38e-04  3/1225     5/28555 D02 perichromatin fibrils                    1660.0, 8805.0, 26747.0 
GO:0000178 CC 7.73e-04  5/1225    18/28555 D04 exosome (RNase complex)                  5393.0, 22894.0, 23517.0, 51010.0, 115752.0 
GO:0016363 CC 8.03e-04 13/1225   109/28555 D02 nuclear matrix                           1161.0, 5885.0, 8520.0, 9126.0, 9360.0, 10274.0, 11260.0, 22938.0, 23515.0, 26277.0, 26747.0, 55660.0, 59348.0 
GO:0031519 CC 8.39e-04  6/1225    27/28555 D03 PcG protein complex                      648.0, 1457.0, 1460.0, 23429.0, 84108.0, 84333.0 
GO:0017101 CC 8.73e-04  4/1225    11/28555 D02 aminoacyl-tRNA synthetase multienzyme complex 1615.0, 2058.0, 9255.0, 51520.0 
GO:0055038 CC 9.12e-04 11/1225    84/28555 D06 recycling endosome membrane              382.0, 567.0, 2923.0, 5867.0, 5879.0, 10890.0, 23673.0, 51201.0, 51552.0, 51762.0, 57826.0 
GO:0071011 CC 1.01e-03  5/1225    19/28555 D04 precatalytic spliceosome                 51634.0, 51639.0, 51691.0, 55234.0, 57819.0 
GO:0071005 CC 1.21e-03  8/1225    50/28555 D05 U2-type precatalytic spliceosome         3550.0, 11157.0, 23451.0, 51634.0, 51691.0, 55234.0, 57703.0, 57819.0 
GO:0000177 CC 1.26e-03  4/1225    12/28555 D05 cytoplasmic exosome (RNase complex)      5393.0, 22894.0, 51010.0, 115752.0 
GO:0043596 CC 1.26e-03  4/1225    12/28555 D03 nuclear replication fork                 5111.0, 8467.0, 9031.0, 56916.0 
GO:0044615 CC 1.26e-03  4/1225    12/28555 D03 nuclear pore nuclear basket              1069.0, 1070.0, 7175.0, 9972.0 
GO:0008250 CC 1.26e-03  4/1225    12/28555 D04 oligosaccharyltransferase complex        1603.0, 3703.0, 6184.0, 201595.0 
GO:0005782 CC 1.38e-03  8/1225    51/28555 D05 peroxisomal matrix                       3155.0, 3416.0, 3417.0, 5825.0, 6342.0, 8443.0, 8540.0, 83594.0 
GO:0070937 CC 1.43e-03  3/1225     6/28555 D02 CRD-mediated mRNA stability complex      1660.0, 7812.0, 10492.0 
GO:0000408 CC 1.43e-03  3/1225     6/28555 D02 EKC/KEOPS complex                        51002.0, 64172.0, 112858.0 
GO:0098837 CC 1.43e-03  3/1225     6/28555 D09 postsynaptic recycling endosome          5867.0, 23673.0, 51201.0 
GO:0005741 CC 1.59e-03 17/1225   169/28555 D06 mitochondrial outer membrane             664.0, 665.0, 1528.0, 2181.0, 5501.0, 6198.0, 10857.0, 23111.0, 54470.0, 54708.0, 54974.0, 55218.0, 55326.0, 56947.0, 57103.0, 374986.0, 647087.0 
GO:0034399 CC 1.77e-03  4/1225    13/28555 D02 nuclear periphery                        468.0, 7175.0, 9972.0, 57122.0 
GO:0034998 CC 1.84e-03  2/1225     2/28555 D05 oligosaccharyltransferase I complex      746.0, 201595.0 
GO:0017109 CC 1.84e-03  2/1225     2/28555 D03 glutamate-cysteine ligase complex        2729.0, 2730.0 
GO:0032994 CC 1.84e-03  2/1225     2/28555 D02 protein-lipid complex                    1622.0, 8504.0 
GO:0036502 CC 1.84e-03  2/1225     2/28555 D03 Derlin-1-VIMP complex                    55829.0, 79139.0 
GO:0009923 CC 1.84e-03  2/1225     2/28555 D04 fatty acid elongase complex              51144.0, 79071.0 
GO:0031902 CC 2.10e-03 13/1225   121/28555 D06 late endosome membrane                   967.0, 1182.0, 9525.0, 9528.0, 25978.0, 29919.0, 54664.0, 55353.0, 55529.0, 55745.0, 57231.0, 137492.0, 200576.0 
GO:0033276 CC 2.39e-03  4/1225    14/28555 D08 transcription factor TFTC complex        6873.0, 6879.0, 6883.0, 51616.0 
GO:0036464 CC 2.41e-03 10/1225    81/28555 D06 cytoplasmic ribonucleoprotein granule    998.0, 1660.0, 2332.0, 4691.0, 5879.0, 6175.0, 6194.0, 7846.0, 11201.0, 167227.0 
GO:0070187 CC 2.42e-03  3/1225     7/28555 D05 shelterin complex                        7013.0, 25913.0, 26277.0 
GO:0120115 CC 2.42e-03  3/1225     7/28555 D03 Lsm2-8 complex                           11157.0, 51691.0, 57819.0 
GO:0008278 CC 2.42e-03  3/1225     7/28555 D02 cohesin complex                          5885.0, 9126.0, 10274.0 
GO:0005811 CC 2.50e-03 11/1225    95/28555 D05 lipid droplet                            2181.0, 5908.0, 6418.0, 6683.0, 22931.0, 23111.0, 23197.0, 50814.0, 51097.0, 51170.0, 65084.0 
GO:0005790 CC 2.54e-03  5/1225    23/28555 D06 smooth endoplasmic reticulum             811.0, 5611.0, 6717.0, 10549.0, 11337.0 
GO:0030496 CC 3.06e-03 16/1225   168/28555 D02 midbody                                  387.0, 998.0, 5501.0, 6683.0, 7184.0, 9101.0, 10190.0, 10210.0, 10640.0, 23111.0, 27309.0, 51056.0, 51097.0, 55958.0, 80817.0, 221477.0 
GO:0005615 CC 7.22e-06 38/1225  1685/28555 D02 extracellular space                      427.0, 567.0, 811.0, 967.0, 1362.0, 1486.0, 1514.0, 1519.0, 1642.0, 2218.0, 2519.0, 2923.0, 2950.0, 3068.0, 3146.0, 3148.0, 3151.0, 3329.0, 3416.0, 5052.0, 6451.0, 6924.0, 7098.0, 7130.0, 8754.0, 8804.0, 9255.0, 9445.0, 9723.0, 10208.0, 10495.0, 10577.0, 10924.0, 27316.0, 54414.0, 57045.0, 80031.0, 223117.0 
GO:0005576 CC 1.38e-03 51/1225  1793/28555 D02 extracellular region                     178.0, 308.0, 427.0, 567.0, 590.0, 811.0, 813.0, 829.0, 1460.0, 1514.0, 1525.0, 1654.0, 2519.0, 2665.0, 2799.0, 2950.0, 3021.0, 3068.0, 3146.0, 3183.0, 3417.0, 3572.0, 3615.0, 4012.0, 5049.0, 5611.0, 5683.0, 7130.0, 7184.0, 7520.0, 8763.0, 8804.0, 9445.0, 9723.0, 10092.0, 10450.0, 10549.0, 10577.0, 10916.0, 23071.0, 23197.0, 23412.0, 50859.0, 51071.0, 51097.0, 64786.0, 79582.0, 81579.0, 220979.0, 338645.0, 492311.0 
GO:0062023 CC 1.89e-03  5/1225   374/28555 D04 collagen-containing extracellular matrix 308.0, 811.0, 1514.0, 3068.0, 7184.0 
GO:0003724 MF 2.69e-07 15/1225    71/28555 D09 RNA helicase activity                    1654.0, 1655.0, 1660.0, 1665.0, 8653.0, 8886.0, 9188.0, 9416.0, 9879.0, 10146.0, 11056.0, 23517.0, 54505.0, 55760.0, 79665.0 
GO:0019003 MF 4.76e-07 18/1225    74/28555 D08 GDP binding                              382.0, 4893.0, 5867.0, 5868.0, 5869.0, 5898.0, 5906.0, 5908.0, 6729.0, 9364.0, 9367.0, 10890.0, 22931.0, 23011.0, 51552.0, 51762.0, 57826.0, 64121.0 
GO:0042393 MF 5.92e-07 25/1225   164/28555 D03 histone binding                          1163.0, 1514.0, 4673.0, 4676.0, 4869.0, 5928.0, 6418.0, 6772.0, 7913.0, 8125.0, 8467.0, 8520.0, 8658.0, 9031.0, 10527.0, 10600.0, 23411.0, 25842.0, 29117.0, 56254.0, 79685.0, 81611.0, 84295.0, 148418.0, 165918.0 
GO:0004842 MF 7.28e-07 30/1225   230/28555 D04 ubiquitin-protein transferase activity   329.0, 331.0, 1161.0, 5193.0, 6400.0, 6477.0, 7321.0, 7323.0, 7324.0, 7326.0, 7328.0, 7337.0, 8065.0, 8697.0, 10206.0, 10210.0, 10477.0, 11236.0, 26224.0, 26234.0, 50862.0, 55958.0, 56254.0, 64795.0, 79872.0, 80829.0, 81847.0, 83737.0, 165918.0, 197370.0 
GO:0003713 MF 7.95e-07 28/1225   231/28555 D03 transcription coactivator activity       329.0, 1499.0, 1660.0, 3146.0, 3148.0, 4869.0, 6605.0, 6883.0, 7337.0, 8031.0, 8805.0, 9967.0, 9969.0, 10153.0, 10206.0, 10553.0, 10600.0, 10987.0, 22938.0, 23411.0, 29079.0, 29117.0, 29915.0, 56254.0, 57826.0, 64710.0, 90390.0, 92140.0 
GO:0005525 MF 8.71e-07 45/1225   372/28555 D08 GTP binding                              159.0, 382.0, 387.0, 998.0, 2935.0, 4528.0, 4893.0, 5867.0, 5868.0, 5869.0, 5879.0, 5898.0, 5906.0, 5908.0, 6102.0, 6729.0, 7846.0, 8790.0, 8892.0, 9364.0, 9367.0, 10767.0, 10890.0, 22931.0, 23011.0, 25923.0, 26225.0, 29083.0, 29889.0, 51128.0, 51184.0, 51493.0, 51552.0, 51715.0, 51762.0, 54974.0, 56681.0, 57826.0, 64121.0, 79631.0, 83452.0, 85476.0, 85865.0, 221079.0, 285282.0 
GO:0003729 MF 1.19e-06 30/1225   196/28555 D05 mRNA binding                             811.0, 1654.0, 1660.0, 1982.0, 2332.0, 2926.0, 5511.0, 6426.0, 6434.0, 7175.0, 7555.0, 8661.0, 8894.0, 9716.0, 9939.0, 10146.0, 10236.0, 10450.0, 10492.0, 10657.0, 23283.0, 23424.0, 23451.0, 27316.0, 51247.0, 51639.0, 57721.0, 58155.0, 84248.0, 200895.0 
GO:0003682 MF 1.41e-06 42/1225   407/28555 D02 chromatin binding                        904.0, 1460.0, 1499.0, 2332.0, 2551.0, 3151.0, 4673.0, 4676.0, 4869.0, 5111.0, 5562.0, 5884.0, 5885.0, 6418.0, 6498.0, 6605.0, 6670.0, 6873.0, 7019.0, 7155.0, 7175.0, 7936.0, 8725.0, 8805.0, 9126.0, 9324.0, 10274.0, 10592.0, 10951.0, 23272.0, 25842.0, 27316.0, 51322.0, 56254.0, 56916.0, 64318.0, 64710.0, 79576.0, 79892.0, 80854.0, 148418.0, 165918.0 
GO:0003924 MF 1.88e-06 39/1225   318/28555 D07 GTPase activity                          382.0, 387.0, 998.0, 1654.0, 2935.0, 4528.0, 4594.0, 4893.0, 5867.0, 5868.0, 5869.0, 5879.0, 5898.0, 5906.0, 5908.0, 5921.0, 6729.0, 7846.0, 9364.0, 9367.0, 10767.0, 10890.0, 22931.0, 23011.0, 25923.0, 29889.0, 51128.0, 51184.0, 51552.0, 51715.0, 51762.0, 56681.0, 57826.0, 64121.0, 79631.0, 83452.0, 85476.0, 85865.0, 285282.0 
GO:0003723 MF 2.27e-06 193/1225  1384/28555 D04 RNA binding                              142.0, 372.0, 811.0, 821.0, 988.0, 1207.0, 1399.0, 1615.0, 1654.0, 1655.0, 1660.0, 1665.0, 1736.0, 1964.0, 1982.0, 2332.0, 2665.0, 2908.0, 2923.0, 2926.0, 2935.0, 3068.0, 3146.0, 3148.0, 3151.0, 3183.0, 3267.0, 3329.0, 3336.0, 3615.0, 3842.0, 3843.0, 4154.0, 4528.0, 4673.0, 4676.0, 4691.0, 4869.0, 5052.0, 5073.0, 5393.0, 5479.0, 5501.0, 5511.0, 5813.0, 6154.0, 6175.0, 6184.0, 6194.0, 6210.0, 6426.0, 6428.0, 6434.0, 6596.0, 6605.0, 6726.0, 6729.0, 7019.0, 7175.0, 7184.0, 7247.0, 7514.0, 7520.0, 7555.0, 7812.0, 7913.0, 7936.0, 8125.0, 8575.0, 8615.0, 8653.0, 8661.0, 8886.0, 8894.0, 9188.0, 9337.0, 9360.0, 9406.0, 9416.0, 9689.0, 9716.0, 9774.0, 9879.0, 9939.0, 9967.0, 9987.0, 10137.0, 10146.0, 10150.0, 10153.0, 10179.0, 10199.0, 10236.0, 10240.0, 10284.0, 10285.0, 10450.0, 10492.0, 10657.0, 10772.0, 10988.0, 11056.0, 11103.0, 11123.0, 11157.0, 11168.0, 11231.0, 22803.0, 22862.0, 22894.0, 22938.0, 23064.0, 23160.0, 23272.0, 23283.0, 23451.0, 23515.0, 23517.0, 24138.0, 25879.0, 25917.0, 25926.0, 25940.0, 25949.0, 25962.0, 25972.0, 25983.0, 26135.0, 26747.0, 27238.0, 27250.0, 27292.0, 27316.0, 27336.0, 28957.0, 28977.0, 29080.0, 29889.0, 51010.0, 51065.0, 51068.0, 51077.0, 51119.0, 51163.0, 51320.0, 51340.0, 51406.0, 51493.0, 51634.0, 51639.0, 51691.0, 53981.0, 54439.0, 54505.0, 55086.0, 55299.0, 55602.0, 55660.0, 55696.0, 55760.0, 57703.0, 57819.0, 58155.0, 60313.0, 63931.0, 64318.0, 64710.0, 64895.0, 65056.0, 79576.0, 79665.0, 81608.0, 81627.0, 84135.0, 84248.0, 84294.0, 84295.0, 84298.0, 84365.0, 85313.0, 85437.0, 85476.0, 85865.0, 92140.0, 93587.0, 113251.0, 115752.0, 134218.0, 134430.0, 140886.0, 153443.0, 161424.0, 200916.0 
GO:0005524 MF 2.99e-06 110/1225  1458/28555 D08 ATP binding                              538.0, 817.0, 1019.0, 1147.0, 1182.0, 1452.0, 1457.0, 1615.0, 1654.0, 1655.0, 1660.0, 1665.0, 2058.0, 2181.0, 2585.0, 2729.0, 2963.0, 3329.0, 3336.0, 3416.0, 3716.0, 5290.0, 5562.0, 5599.0, 5608.0, 5756.0, 5825.0, 5884.0, 5965.0, 5985.0, 6059.0, 6198.0, 6240.0, 6596.0, 6683.0, 6789.0, 6885.0, 6897.0, 7155.0, 7184.0, 7321.0, 7323.0, 7324.0, 7326.0, 7328.0, 7520.0, 8467.0, 8653.0, 8798.0, 8886.0, 8892.0, 9031.0, 9039.0, 9061.0, 9126.0, 9188.0, 9416.0, 9445.0, 9451.0, 9525.0, 9706.0, 9716.0, 9778.0, 9879.0, 9967.0, 10020.0, 10146.0, 10396.0, 10477.0, 10592.0, 10845.0, 11056.0, 23064.0, 23517.0, 27032.0, 27347.0, 29110.0, 50640.0, 51520.0, 51727.0, 54505.0, 54974.0, 55278.0, 55437.0, 55500.0, 55681.0, 55760.0, 55781.0, 56474.0, 56916.0, 57551.0, 63826.0, 63979.0, 64398.0, 64802.0, 64895.0, 79646.0, 79665.0, 79672.0, 79738.0, 80224.0, 84056.0, 112858.0, 113510.0, 140739.0, 166378.0, 200576.0, 221264.0, 253430.0, 283459.0 
GO:0042802 MF 3.00e-06 115/1225  1460/28555 D03 identical protein binding                34.0, 128.0, 142.0, 214.0, 262.0, 329.0, 331.0, 567.0, 590.0, 642.0, 664.0, 665.0, 817.0, 998.0, 1385.0, 1399.0, 1429.0, 1457.0, 1460.0, 1622.0, 1666.0, 2058.0, 2098.0, 2332.0, 2923.0, 3183.0, 3298.0, 3417.0, 3550.0, 3572.0, 3612.0, 4082.0, 4594.0, 4685.0, 4691.0, 5111.0, 5565.0, 5636.0, 5925.0, 6120.0, 6198.0, 6240.0, 6434.0, 6477.0, 6671.0, 6767.0, 6772.0, 6789.0, 6885.0, 6897.0, 7013.0, 7098.0, 7247.0, 7358.0, 7518.0, 7572.0, 7846.0, 7852.0, 8161.0, 8545.0, 8575.0, 8669.0, 9039.0, 9188.0, 9451.0, 9525.0, 9589.0, 9802.0, 9972.0, 10342.0, 10657.0, 10951.0, 10971.0, 11335.0, 11339.0, 22803.0, 22926.0, 23064.0, 23390.0, 23411.0, 23484.0, 25923.0, 26060.0, 26127.0, 26747.0, 27316.0, 29110.0, 50484.0, 51074.0, 51075.0, 51379.0, 51562.0, 53371.0, 54680.0, 54974.0, 55145.0, 55216.0, 56254.0, 56474.0, 56658.0, 56947.0, 57120.0, 58515.0, 60485.0, 63826.0, 64802.0, 79139.0, 79872.0, 80856.0, 84056.0, 84376.0, 84661.0, 84864.0, 135114.0, 286451.0 
GO:0003677 MF 3.29e-06 71/1225   898/28555 D04 DNA binding                              142.0, 196.0, 468.0, 811.0, 904.0, 988.0, 1407.0, 1642.0, 1654.0, 1660.0, 2957.0, 2963.0, 3148.0, 3267.0, 3615.0, 4801.0, 5511.0, 5612.0, 5965.0, 5983.0, 6018.0, 6418.0, 6596.0, 6655.0, 6883.0, 6884.0, 6917.0, 7013.0, 7110.0, 7112.0, 7155.0, 7247.0, 7520.0, 7570.0, 7705.0, 7913.0, 8467.0, 8653.0, 8690.0, 8930.0, 9015.0, 9330.0, 9774.0, 9967.0, 9972.0, 9987.0, 10146.0, 10210.0, 10657.0, 10773.0, 10795.0, 23064.0, 23429.0, 26009.0, 51379.0, 51507.0, 54469.0, 55081.0, 55279.0, 56916.0, 57599.0, 59348.0, 60313.0, 65056.0, 79685.0, 83591.0, 84295.0, 84450.0, 113510.0, 168451.0, 286826.0 
GO:0046872 MF 3.66e-06 175/1225  2303/28555 D04 metal ion binding                        102.0, 331.0, 1460.0, 1528.0, 1660.0, 2799.0, 2967.0, 3155.0, 3267.0, 3336.0, 3422.0, 3615.0, 3685.0, 3703.0, 3716.0, 4154.0, 4285.0, 4594.0, 5073.0, 5142.0, 5501.0, 5516.0, 5537.0, 5557.0, 5562.0, 5612.0, 5828.0, 6018.0, 6120.0, 6670.0, 6671.0, 7155.0, 7337.0, 7507.0, 7541.0, 7544.0, 7559.0, 7572.0, 7581.0, 7596.0, 7695.0, 7699.0, 7702.0, 7773.0, 8754.0, 8798.0, 8894.0, 9337.0, 9406.0, 9734.0, 9972.0, 10009.0, 10020.0, 10150.0, 10196.0, 10210.0, 10269.0, 10308.0, 10390.0, 10668.0, 10773.0, 10795.0, 10857.0, 10987.0, 10988.0, 11019.0, 11179.0, 11201.0, 11339.0, 22803.0, 22835.0, 22875.0, 23355.0, 23411.0, 23429.0, 23469.0, 23512.0, 23528.0, 25870.0, 26286.0, 26747.0, 27032.0, 27309.0, 29083.0, 30832.0, 50484.0, 50862.0, 51065.0, 51128.0, 51163.0, 51185.0, 51320.0, 51444.0, 51493.0, 54439.0, 54556.0, 54665.0, 54680.0, 54764.0, 54928.0, 55012.0, 55279.0, 55432.0, 55454.0, 55696.0, 55781.0, 55786.0, 55892.0, 55900.0, 55906.0, 56254.0, 57117.0, 57677.0, 57711.0, 59348.0, 64172.0, 64412.0, 64795.0, 64895.0, 79088.0, 79692.0, 79862.0, 79872.0, 80110.0, 80224.0, 80351.0, 80829.0, 80856.0, 81627.0, 81790.0, 83591.0, 83932.0, 83940.0, 84064.0, 84108.0, 84191.0, 84295.0, 84333.0, 84450.0, 84693.0, 84864.0, 84890.0, 84924.0, 91664.0, 93134.0, 114805.0, 118987.0, 121512.0, 126017.0, 132660.0, 135152.0, 146198.0, 147923.0, 148268.0, 152926.0, 163049.0, 165918.0, 168451.0, 197370.0, 199692.0, 201595.0, 201626.0, 221294.0, 222194.0, 223082.0, 252884.0, 253430.0, 253461.0, 284323.0, 285381.0, 339318.0, 339324.0, 374879.0, 388403.0, 388566.0 
GO:0051082 MF 4.50e-06 17/1225   110/28555 D03 unfolded protein binding                 811.0, 821.0, 3329.0, 3336.0, 4676.0, 4869.0, 5479.0, 6102.0, 6767.0, 7184.0, 7411.0, 10049.0, 10728.0, 10772.0, 10845.0, 55164.0, 134492.0 
GO:0019899 MF 4.71e-06 36/1225   360/28555 D03 enzyme binding                           142.0, 590.0, 1385.0, 1499.0, 1528.0, 3329.0, 5111.0, 5599.0, 5879.0, 5985.0, 6772.0, 7009.0, 7155.0, 8575.0, 9451.0, 10098.0, 10577.0, 10951.0, 10987.0, 11335.0, 22938.0, 23411.0, 51107.0, 51495.0, 54583.0, 54680.0, 54808.0, 55829.0, 55851.0, 57515.0, 64083.0, 64422.0, 80351.0, 84064.0, 84295.0, 115752.0 
GO:0000175 MF 5.48e-06  9/1225    32/28555 D08 3'-5'-exoribonuclease activity           5073.0, 5393.0, 9337.0, 22803.0, 22894.0, 51010.0, 55218.0, 115752.0, 201626.0 
GO:0005515 MF 6.35e-06 946/1225 12369/28555 D02 protein binding                          102.0, 142.0, 159.0, 164.0, 178.0, 196.0, 214.0, 262.0, 308.0, 329.0, 331.0, 372.0, 382.0, 387.0, 468.0, 538.0, 567.0, 571.0, 590.0, 594.0, 642.0, 648.0, 664.0, 665.0, 669.0, 746.0, 811.0, 813.0, 817.0, 821.0, 829.0, 836.0, 900.0, 904.0, 967.0, 988.0, 998.0, 1019.0, 1069.0, 1070.0, 1102.0, 1147.0, 1161.0, 1163.0, 1182.0, 1207.0, 1272.0, 1315.0, 1355.0, 1385.0, 1398.0, 1399.0, 1407.0, 1434.0, 1452.0, 1457.0, 1460.0, 1499.0, 1514.0, 1519.0, 1525.0, 1528.0, 1615.0, 1642.0, 1654.0, 1655.0, 1660.0, 1665.0, 1676.0, 1736.0, 1739.0, 1827.0, 1876.0, 1964.0, 1982.0, 2058.0, 2060.0, 2098.0, 2181.0, 2188.0, 2218.0, 2235.0, 2332.0, 2519.0, 2551.0, 2632.0, 2653.0, 2665.0, 2729.0, 2730.0, 2799.0, 2908.0, 2923.0, 2926.0, 2935.0, 2950.0, 2957.0, 2963.0, 2967.0, 3021.0, 3030.0, 3146.0, 3148.0, 3151.0, 3183.0, 3267.0, 3298.0, 3329.0, 3336.0, 3416.0, 3417.0, 3454.0, 3459.0, 3550.0, 3572.0, 3612.0, 3615.0, 3685.0, 3703.0, 3716.0, 3836.0, 3839.0, 3841.0, 3842.0, 3843.0, 4012.0, 4077.0, 4154.0, 4594.0, 4637.0, 4673.0, 4676.0, 4683.0, 4690.0, 4691.0, 4801.0, 4869.0, 4893.0, 4953.0, 5049.0, 5052.0, 5073.0, 5082.0, 5111.0, 5193.0, 5194.0, 5290.0, 5295.0, 5356.0, 5393.0, 5433.0, 5436.0, 5479.0, 5494.0, 5495.0, 5501.0, 5511.0, 5516.0, 5525.0, 5537.0, 5557.0, 5562.0, 5565.0, 5573.0, 5599.0, 5608.0, 5612.0, 5636.0, 5683.0, 5716.0, 5720.0, 5756.0, 5781.0, 5813.0, 5825.0, 5828.0, 5867.0, 5868.0, 5869.0, 5876.0, 5879.0, 5884.0, 5885.0, 5898.0, 5906.0, 5908.0, 5921.0, 5925.0, 5928.0, 5965.0, 5983.0, 5985.0, 6018.0, 6059.0, 6102.0, 6120.0, 6154.0, 6175.0, 6184.0, 6194.0, 6198.0, 6210.0, 6240.0, 6251.0, 6302.0, 6307.0, 6342.0, 6400.0, 6418.0, 6426.0, 6428.0, 6434.0, 6443.0, 6477.0, 6498.0, 6596.0, 6605.0, 6617.0, 6655.0, 6670.0, 6671.0, 6683.0, 6713.0, 6717.0, 6726.0, 6729.0, 6745.0, 6747.0, 6767.0, 6772.0, 6789.0, 6836.0, 6873.0, 6879.0, 6883.0, 6884.0, 6885.0, 6897.0, 6917.0, 6924.0, 7009.0, 7013.0, 7019.0, 7098.0, 7110.0, 7112.0, 7130.0, 7163.0, 7175.0, 7184.0, 7247.0, 7321.0, 7323.0, 7324.0, 7326.0, 7328.0, 7337.0, 7398.0, 7411.0, 7485.0, 7507.0, 7514.0, 7518.0, 7520.0, 7541.0, 7544.0, 7555.0, 7559.0, 7572.0, 7695.0, 7699.0, 7702.0, 7705.0, 7773.0, 7803.0, 7812.0, 7846.0, 7852.0, 7913.0, 7922.0, 7936.0, 7993.0, 8027.0, 8065.0, 8125.0, 8161.0, 8239.0, 8411.0, 8417.0, 8467.0, 8504.0, 8520.0, 8540.0, 8545.0, 8559.0, 8560.0, 8575.0, 8615.0, 8658.0, 8661.0, 8669.0, 8697.0, 8723.0, 8725.0, 8754.0, 8763.0, 8798.0, 8805.0, 8883.0, 8886.0, 8892.0, 8894.0, 8905.0, 8930.0, 8992.0, 9015.0, 9031.0, 9039.0, 9086.0, 9101.0, 9117.0, 9126.0, 9135.0, 9140.0, 9166.0, 9184.0, 9188.0, 9255.0, 9276.0, 9306.0, 9318.0, 9320.0, 9330.0, 9337.0, 9342.0, 9354.0, 9360.0, 9364.0, 9367.0, 9403.0, 9406.0, 9416.0, 9419.0, 9445.0, 9451.0, 9525.0, 9528.0, 9541.0, 9554.0, 9589.0, 9637.0, 9652.0, 9694.0, 9706.0, 9716.0, 9723.0, 9724.0, 9734.0, 9774.0, 9779.0, 9801.0, 9802.0, 9805.0, 9832.0, 9848.0, 9859.0, 9939.0, 9967.0, 9972.0, 9975.0, 9987.0, 10009.0, 10020.0, 10026.0, 10049.0, 10092.0, 10098.0, 10116.0, 10137.0, 10146.0, 10175.0, 10179.0, 10190.0, 10196.0, 10199.0, 10206.0, 10208.0, 10210.0, 10236.0, 10240.0, 10254.0, 10269.0, 10274.0, 10282.0, 10284.0, 10285.0, 10311.0, 10314.0, 10329.0, 10330.0, 10342.0, 10390.0, 10396.0, 10427.0, 10450.0, 10477.0, 10478.0, 10483.0, 10492.0, 10513.0, 10527.0, 10549.0, 10553.0, 10558.0, 10559.0, 10577.0, 10592.0, 10618.0, 10627.0, 10640.0, 10657.0, 10664.0, 10668.0, 10728.0, 10741.0, 10767.0, 10771.0, 10772.0, 10773.0, 10818.0, 10845.0, 10857.0, 10890.0, 10916.0, 10924.0, 10928.0, 10950.0, 10951.0, 10955.0, 10959.0, 10971.0, 10972.0, 10987.0, 10988.0, 11017.0, 11018.0, 11103.0, 11123.0, 11124.0, 11157.0, 11168.0, 11201.0, 11231.0, 11235.0, 11236.0, 11260.0, 11261.0, 11335.0, 11337.0, 11339.0, 22803.0, 22872.0, 22875.0, 22878.0, 22894.0, 22902.0, 22908.0, 22926.0, 22931.0, 22938.0, 23011.0, 23063.0, 23064.0, 23071.0, 23111.0, 23122.0, 23136.0, 23160.0, 23179.0, 23190.0, 23197.0, 23244.0, 23272.0, 23283.0, 23317.0, 23355.0, 23376.0, 23390.0, 23411.0, 23412.0, 23424.0, 23429.0, 23443.0, 23451.0, 23471.0, 23478.0, 23484.0, 23512.0, 23515.0, 23517.0, 23528.0, 23557.0, 23595.0, 23637.0, 23673.0, 24138.0, 25842.0, 25870.0, 25879.0, 25913.0, 25917.0, 25923.0, 25926.0, 25934.0, 25936.0, 25940.0, 25949.0, 25962.0, 25972.0, 25978.0, 25983.0, 26009.0, 26046.0, 26054.0, 26060.0, 26127.0, 26135.0, 26224.0, 26234.0, 26235.0, 26277.0, 26286.0, 26610.0, 26747.0, 26984.0, 26985.0, 27230.0, 27236.0, 27238.0, 27250.0, 27309.0, 27316.0, 27347.0, 28971.0, 29071.0, 29079.0, 29080.0, 29083.0, 29103.0, 29110.0, 29117.0, 29915.0, 29919.0, 29966.0, 30851.0, 50484.0, 50814.0, 50862.0, 50999.0, 51002.0, 51009.0, 51010.0, 51015.0, 51026.0, 51030.0, 51056.0, 51065.0, 51071.0, 51074.0, 51075.0, 51076.0, 51077.0, 51107.0, 51109.0, 51110.0, 51119.0, 51122.0, 51128.0, 51144.0, 51164.0, 51170.0, 51184.0, 51185.0, 51194.0, 51227.0, 51247.0, 51251.0, 51290.0, 51300.0, 51315.0, 51320.0, 51322.0, 51340.0, 51374.0, 51379.0, 51397.0, 51406.0, 51439.0, 51444.0, 51493.0, 51495.0, 51507.0, 51520.0, 51522.0, 51531.0, 51552.0, 51562.0, 51569.0, 51582.0, 51616.0, 51634.0, 51635.0, 51639.0, 51642.0, 51643.0, 51691.0, 51715.0, 51762.0, 53371.0, 53981.0, 54165.0, 54206.0, 54407.0, 54431.0, 54468.0, 54469.0, 54537.0, 54583.0, 54664.0, 54680.0, 54708.0, 54764.0, 54800.0, 54801.0, 54808.0, 54819.0, 54934.0, 54974.0, 55012.0, 55028.0, 55032.0, 55081.0, 55086.0, 55093.0, 55142.0, 55145.0, 55151.0, 55161.0, 55164.0, 55166.0, 55183.0, 55216.0, 55218.0, 55234.0, 55251.0, 55278.0, 55299.0, 55319.0, 55326.0, 55327.0, 55334.0, 55353.0, 55364.0, 55432.0, 55437.0, 55454.0, 55500.0, 55529.0, 55571.0, 55602.0, 55629.0, 55631.0, 55660.0, 55681.0, 55696.0, 55746.0, 55760.0, 55763.0, 55770.0, 55773.0, 55781.0, 55786.0, 55788.0, 55824.0, 55829.0, 55848.0, 55851.0, 55862.0, 55892.0, 55900.0, 55906.0, 56180.0, 56254.0, 56474.0, 56658.0, 56674.0, 56681.0, 56900.0, 56916.0, 56947.0, 56952.0, 56984.0, 56990.0, 57045.0, 57092.0, 57103.0, 57107.0, 57117.0, 57120.0, 57122.0, 57226.0, 57456.0, 57515.0, 57539.0, 57544.0, 57551.0, 57590.0, 57599.0, 57600.0, 57677.0, 57695.0, 57703.0, 57708.0, 57721.0, 57763.0, 57819.0, 57826.0, 57827.0, 58478.0, 58493.0, 58515.0, 59338.0, 59348.0, 60313.0, 60485.0, 60492.0, 60559.0, 60560.0, 63826.0, 63915.0, 63931.0, 63979.0, 64083.0, 64121.0, 64398.0, 64400.0, 64422.0, 64431.0, 64746.0, 64786.0, 64795.0, 64802.0, 65056.0, 65062.0, 79001.0, 79003.0, 79023.0, 79071.0, 79074.0, 79088.0, 79139.0, 79365.0, 79576.0, 79598.0, 79647.0, 79665.0, 79685.0, 79738.0, 79807.0, 79839.0, 79862.0, 79872.0, 79892.0, 79912.0, 80010.0, 80067.0, 80110.0, 80143.0, 80224.0, 80351.0, 80817.0, 80854.0, 81539.0, 81545.0, 81573.0, 81579.0, 81608.0, 81611.0, 81627.0, 81631.0, 81790.0, 81847.0, 83452.0, 83464.0, 83544.0, 83594.0, 83737.0, 83932.0, 83940.0, 83941.0, 83989.0, 84056.0, 84064.0, 84078.0, 84108.0, 84135.0, 84191.0, 84230.0, 84248.0, 84265.0, 84267.0, 84272.0, 84274.0, 84294.0, 84295.0, 84298.0, 84328.0, 84333.0, 84365.0, 84376.0, 84450.0, 84640.0, 84641.0, 84661.0, 84669.0, 84693.0, 84864.0, 84869.0, 84890.0, 84919.0, 84920.0, 84924.0, 84946.0, 85013.0, 85313.0, 85365.0, 85437.0, 85457.0, 85476.0, 85865.0, 90355.0, 90390.0, 90624.0, 90701.0, 91612.0, 92140.0, 92342.0, 92482.0, 93380.0, 93587.0, 94056.0, 94101.0, 112487.0, 112858.0, 113251.0, 113402.0, 113510.0, 114971.0, 115294.0, 115752.0, 116254.0, 116461.0, 119032.0, 122769.0, 123606.0, 123879.0, 127018.0, 130355.0, 132660.0, 133022.0, 134218.0, 134492.0, 134553.0, 137492.0, 139231.0, 140739.0, 140886.0, 143884.0, 144245.0, 144363.0, 146198.0, 147007.0, 147923.0, 148362.0, 150275.0, 150737.0, 151987.0, 152559.0, 152926.0, 153222.0, 153241.0, 153339.0, 153733.0, 154467.0, 154791.0, 157378.0, 157638.0, 157769.0, 160418.0, 163049.0, 163859.0, 165918.0, 167227.0, 168374.0, 171546.0, 197370.0, 199692.0, 200576.0, 200916.0, 201595.0, 201895.0, 201965.0, 203547.0, 219899.0, 221079.0, 221154.0, 221443.0, 221477.0, 246184.0, 253430.0, 253461.0, 254778.0, 283459.0, 284323.0, 285282.0, 285381.0, 285672.0, 285755.0, 286053.0, 286451.0, 286826.0, 339324.0, 339745.0, 348235.0, 348995.0, 374879.0, 374986.0, 388403.0, 440026.0, 440093.0, 493753.0, 619208.0, 647087.0, 729852.0, 100129792.0, 101928527.0 
GO:0008270 MF 1.33e-05 62/1225   811/28555 D06 zinc ion binding                         128.0, 142.0, 329.0, 648.0, 811.0, 1362.0, 1429.0, 2058.0, 2908.0, 3416.0, 4012.0, 4077.0, 5193.0, 5876.0, 6477.0, 6596.0, 6897.0, 6917.0, 7555.0, 7570.0, 7705.0, 7738.0, 8411.0, 8658.0, 8805.0, 9031.0, 9975.0, 10206.0, 10314.0, 10427.0, 10483.0, 10600.0, 10664.0, 10771.0, 10845.0, 10924.0, 11236.0, 23515.0, 26009.0, 26046.0, 27309.0, 51074.0, 51110.0, 54469.0, 54708.0, 54819.0, 55145.0, 56658.0, 57590.0, 64924.0, 79685.0, 80319.0, 81847.0, 83594.0, 85437.0, 91612.0, 114799.0, 134218.0, 168374.0, 200576.0, 285672.0, 286053.0 
GO:0003690 MF 1.60e-05 15/1225    97/28555 D05 double-stranded DNA binding              1407.0, 1660.0, 3068.0, 3146.0, 3148.0, 6772.0, 7520.0, 8545.0, 10269.0, 10771.0, 11168.0, 24138.0, 57599.0, 64710.0, 83932.0 
GO:0044877 MF 1.77e-05 33/1225   341/28555 D02 protein-containing complex binding       329.0, 836.0, 1019.0, 1147.0, 1161.0, 1642.0, 2730.0, 3416.0, 4893.0, 5049.0, 5082.0, 5111.0, 5501.0, 5562.0, 5879.0, 5906.0, 5908.0, 6683.0, 6767.0, 7247.0, 7520.0, 9039.0, 9419.0, 9525.0, 9541.0, 9779.0, 10657.0, 10972.0, 26060.0, 29966.0, 51009.0, 53371.0, 79139.0 
GO:0042809 MF 2.21e-05  6/1225    15/28555 D07 vitamin D receptor binding               6879.0, 9967.0, 9969.0, 22938.0, 29079.0, 90390.0 
GO:0016251 MF 2.53e-05  9/1225    38/28555 D02 RNA polymerase II general transcription initiation factor activity 2957.0, 2963.0, 2967.0, 6617.0, 6873.0, 6879.0, 6883.0, 6884.0, 51616.0 
GO:0003727 MF 3.00e-05 10/1225    48/28555 D05 single-stranded RNA binding              1660.0, 3146.0, 5433.0, 5436.0, 7555.0, 9716.0, 10179.0, 24138.0, 27316.0, 51110.0 
GO:0003697 MF 4.69e-05 15/1225   106/28555 D05 single-stranded DNA binding              1660.0, 3146.0, 3148.0, 3329.0, 5433.0, 5436.0, 5813.0, 7247.0, 7555.0, 10592.0, 51444.0, 55086.0, 57599.0, 64710.0, 83932.0 
GO:0008022 MF 4.89e-05 21/1225   185/28555 D03 protein C-terminus binding               468.0, 1499.0, 1739.0, 3839.0, 4691.0, 5111.0, 5193.0, 5501.0, 5516.0, 5562.0, 6477.0, 6884.0, 7155.0, 7518.0, 7520.0, 8161.0, 9525.0, 10971.0, 23411.0, 30851.0, 153241.0 
GO:0003743 MF 5.22e-05 10/1225    51/28555 D06 translation initiation factor activity   1964.0, 1982.0, 4528.0, 8661.0, 8669.0, 8892.0, 8894.0, 9086.0, 10987.0, 54505.0 
GO:0046982 MF 7.10e-05 30/1225   321/28555 D04 protein heterodimerization activity      196.0, 468.0, 1147.0, 2332.0, 2957.0, 3021.0, 4801.0, 5049.0, 5295.0, 6655.0, 6717.0, 6879.0, 6883.0, 6884.0, 7155.0, 8883.0, 9039.0, 9126.0, 11157.0, 22926.0, 51616.0, 57107.0, 64121.0, 79365.0, 85365.0, 221154.0, 253959.0, 374986.0, 440093.0, 653464.0 
GO:0042803 MF 1.25e-04 50/1225   659/28555 D04 protein homodimerization activity        102.0, 196.0, 567.0, 664.0, 665.0, 817.0, 1147.0, 2058.0, 2332.0, 3157.0, 3416.0, 3417.0, 3612.0, 4594.0, 4869.0, 4953.0, 5049.0, 5825.0, 6120.0, 6772.0, 6789.0, 7013.0, 7163.0, 7175.0, 7507.0, 8411.0, 8575.0, 9061.0, 9135.0, 9255.0, 9525.0, 9950.0, 10857.0, 11235.0, 26060.0, 51201.0, 55145.0, 55218.0, 56947.0, 56952.0, 63826.0, 64747.0, 79365.0, 79646.0, 84661.0, 201931.0, 253461.0, 285282.0, 374986.0, 653464.0 
GO:0047485 MF 1.29e-04 14/1225   103/28555 D03 protein N-terminus binding               142.0, 329.0, 382.0, 1457.0, 2967.0, 4683.0, 5501.0, 6605.0, 10971.0, 11235.0, 23424.0, 51164.0, 55770.0, 85365.0 
GO:0061608 MF 1.42e-04  6/1225    20/28555 D03 nuclear import signal receptor activity  3836.0, 3839.0, 3841.0, 3842.0, 3843.0, 51194.0 
GO:0046966 MF 1.79e-04  7/1225    29/28555 D07 thyroid hormone receptor binding         6879.0, 9320.0, 9324.0, 9967.0, 9969.0, 29079.0, 90390.0 
GO:0043130 MF 1.90e-04 12/1225    82/28555 D04 ubiquitin binding                        329.0, 1163.0, 4077.0, 7852.0, 9184.0, 10600.0, 11124.0, 23197.0, 56916.0, 57599.0, 83932.0, 165918.0 
GO:0031625 MF 1.93e-04 27/1225   291/28555 D05 ubiquitin protein ligase binding         811.0, 1398.0, 3329.0, 3716.0, 5573.0, 5898.0, 5925.0, 6596.0, 7009.0, 7321.0, 7326.0, 7520.0, 7852.0, 8065.0, 8883.0, 11124.0, 11337.0, 23111.0, 23197.0, 51528.0, 55353.0, 55432.0, 56254.0, 57763.0, 79139.0, 81631.0, 339745.0 
GO:0008568 MF 2.05e-04  4/1225     8/28555 D08 microtubule-severing ATPase activity     6683.0, 9525.0, 63979.0, 84056.0 
GO:0035613 MF 2.09e-04  5/1225    14/28555 D05 RNA stem-loop binding                    1654.0, 1660.0, 2058.0, 2332.0, 7812.0 
GO:0000287 MF 2.32e-04 22/1225   215/28555 D05 magnesium ion binding                    159.0, 2729.0, 3155.0, 3417.0, 3612.0, 5494.0, 5495.0, 5636.0, 6102.0, 6789.0, 6885.0, 10396.0, 27068.0, 51251.0, 54974.0, 55218.0, 56952.0, 58478.0, 63826.0, 63979.0, 64121.0, 83594.0 
GO:0061631 MF 2.53e-04  8/1225    40/28555 D05 ubiquitin conjugating enzyme activity    7321.0, 7323.0, 7324.0, 7326.0, 7328.0, 10477.0, 64400.0, 140739.0 
GO:0008143 MF 2.54e-04  6/1225    22/28555 D07 poly(A) binding                          1654.0, 9987.0, 10450.0, 10657.0, 113251.0, 140886.0 
GO:0019904 MF 3.50e-04 23/1225   242/28555 D03 protein domain specific binding          1460.0, 1676.0, 2181.0, 3148.0, 4690.0, 5501.0, 5573.0, 5781.0, 6434.0, 6767.0, 7507.0, 7846.0, 9135.0, 10240.0, 10657.0, 10971.0, 11124.0, 11335.0, 25978.0, 27236.0, 27316.0, 55327.0, 64398.0 
GO:0004984 MF 1.22e-06  0/1225   403/28555 D04 olfactory receptor activity               
GO:0004930 MF 2.10e-06  3/1225   685/28555 D04 G protein-coupled receptor activity      7852.0, 10314.0, 83941.0 
GO:1903231 MF 4.17e-05  0/1225   244/28555 D06 mRNA binding involved in posttranscriptional gene silencing  
```
