## Supplementary material for "Genetic and environmental regulation of caudate nucleus transcriptome: insight into schizophrenia risk and the dopamine system": Data S7: GO_analysis_module_royalblue.txt

```
GO:0005654 CC 3.44e-06  48/178  3789/28555 D02 nucleoplasm                              896.0, 997.0, 1487.0, 1616.0, 1874.0, 2063.0, 2101.0, 2873.0, 4282.0, 4795.0, 5531.0, 5585.0, 6209.0, 6794.0, 6895.0, 7329.0, 7343.0, 7376.0, 7392.0, 8971.0, 9361.0, 10572.0, 11047.0, 11316.0, 11338.0, 23464.0, 25920.0, 26145.0, 28991.0, 29844.0, 51070.0, 54512.0, 55695.0, 57794.0, 79050.0, 79228.0, 80097.0, 80764.0, 83743.0, 84148.0, 84232.0, 84304.0, 84939.0, 84971.0, 91582.0, 222229.0, 653784.0, 790955.0 
GO:0005634 CC 1.04e-05  58/178  5311/28555 D05 nucleus                                  348.0, 896.0, 997.0, 1487.0, 1616.0, 2063.0, 2101.0, 4150.0, 4504.0, 4795.0, 5585.0, 5605.0, 6209.0, 6794.0, 7329.0, 7343.0, 7376.0, 7392.0, 8971.0, 9479.0, 11007.0, 11338.0, 23558.0, 25915.0, 26145.0, 28991.0, 29844.0, 51070.0, 51181.0, 51282.0, 51545.0, 54512.0, 56257.0, 56948.0, 57801.0, 60509.0, 64777.0, 79171.0, 79228.0, 79641.0, 79759.0, 79763.0, 80764.0, 83743.0, 84148.0, 84232.0, 84309.0, 84939.0, 90204.0, 90378.0, 90485.0, 126208.0, 129138.0, 130557.0, 222229.0, 317772.0, 339123.0, 348262.0 
GO:0005730 CC 1.65e-05  21/178  1183/28555 D05 nucleolus                                738.0, 1616.0, 7343.0, 8971.0, 9191.0, 54512.0, 55695.0, 79050.0, 83743.0, 84232.0, 91582.0, 222229.0, 339230.0, 677820.0, 677828.0, 677832.0, 677841.0, 692205.0, 692225.0, 100124536.0, 109617004.0 
GO:0003723 MF 5.12e-07  27/178  1384/28555 D04 RNA binding                              4150.0, 6158.0, 6182.0, 6209.0, 6624.0, 7329.0, 7343.0, 8971.0, 10922.0, 11338.0, 25920.0, 51070.0, 51073.0, 55695.0, 56257.0, 57794.0, 79002.0, 79050.0, 79171.0, 79228.0, 83743.0, 84309.0, 91582.0, 113000.0, 114984.0, 138428.0, 339230.0 
GO:0005515 MF 2.01e-06 136/178 12369/28555 D02 protein binding                          156.0, 348.0, 572.0, 738.0, 741.0, 896.0, 997.0, 1397.0, 1471.0, 1487.0, 1616.0, 1874.0, 2063.0, 2101.0, 2535.0, 2767.0, 2781.0, 2873.0, 4150.0, 4282.0, 4504.0, 4580.0, 4795.0, 4832.0, 5119.0, 5192.0, 5531.0, 5585.0, 5605.0, 5833.0, 6158.0, 6176.0, 6182.0, 6209.0, 6320.0, 6624.0, 6794.0, 6895.0, 6988.0, 7329.0, 7343.0, 7376.0, 7392.0, 8192.0, 8733.0, 9191.0, 9361.0, 9409.0, 9479.0, 9684.0, 10043.0, 10267.0, 10422.0, 10567.0, 10572.0, 10755.0, 10869.0, 10922.0, 11007.0, 11047.0, 11140.0, 11316.0, 11338.0, 23558.0, 25915.0, 25920.0, 26145.0, 26517.0, 27352.0, 28991.0, 29844.0, 51070.0, 51073.0, 51160.0, 51181.0, 51246.0, 51282.0, 51293.0, 51545.0, 54461.0, 54512.0, 54785.0, 54958.0, 55048.0, 55049.0, 55262.0, 55702.0, 56257.0, 57794.0, 57801.0, 64777.0, 78992.0, 78999.0, 79002.0, 79036.0, 79050.0, 79171.0, 79637.0, 79641.0, 79763.0, 80097.0, 80347.0, 80764.0, 83743.0, 84065.0, 84148.0, 84232.0, 84264.0, 84266.0, 84269.0, 84304.0, 84309.0, 84557.0, 84939.0, 89891.0, 90485.0, 90522.0, 91582.0, 113000.0, 113655.0, 118881.0, 126299.0, 129138.0, 130557.0, 138428.0, 140606.0, 147965.0, 222229.0, 284184.0, 317772.0, 339123.0, 339230.0, 348180.0, 348262.0, 441150.0, 653784.0 
GO:0030295 MF 3.07e-05   4/178    29/28555 D05 protein kinase activator activity        1616.0, 4504.0, 6176.0, 6794.0 
```
