## Supplementary material for "Genetic and environmental regulation of caudate nucleus transcriptome: insight into schizophrenia risk and the dopamine system": Data S7: GO_analysis_module_salmon.txt

```
GO:0043524 BP 5.92e-07  11/353   128/28555 D08 negative regulation of neuron apoptotic process 135.0, 2185.0, 2629.0, 3265.0, 3670.0, 4914.0, 6620.0, 11151.0, 23017.0, 80331.0, 128434.0 
GO:0007399 BP 6.51e-07  17/353   322/28555 D04 nervous system development               1400.0, 1639.0, 2931.0, 5050.0, 8193.0, 8448.0, 8536.0, 8787.0, 8861.0, 9241.0, 9362.0, 10814.0, 25791.0, 51412.0, 57118.0, 79064.0, 80023.0 
GO:0098978 CC 2.66e-07  24/353   302/28555 D04 glutamatergic synapse                    135.0, 375.0, 2185.0, 3208.0, 3265.0, 5575.0, 5590.0, 6511.0, 6804.0, 8536.0, 8775.0, 8787.0, 10368.0, 10636.0, 10814.0, 11151.0, 50632.0, 57617.0, 57689.0, 64101.0, 64840.0, 79012.0, 84152.0, 347730.0 
GO:0005739 CC 7.71e-07  42/353  1285/28555 D05 mitochondrion                            823.0, 1149.0, 2810.0, 2931.0, 3035.0, 3421.0, 4191.0, 4723.0, 4967.0, 5518.0, 7390.0, 10131.0, 10452.0, 10573.0, 10667.0, 10849.0, 11332.0, 22907.0, 23395.0, 23410.0, 23761.0, 25953.0, 27165.0, 27349.0, 28960.0, 51004.0, 51102.0, 51116.0, 51295.0, 55735.0, 55753.0, 65009.0, 65083.0, 80331.0, 81570.0, 83636.0, 84303.0, 92609.0, 150763.0, 192111.0, 400916.0, 548596.0 
GO:0043025 CC 9.14e-07  17/353   330/28555 D03 neuronal cell body                       135.0, 1152.0, 1639.0, 1917.0, 2185.0, 2931.0, 4914.0, 5153.0, 5372.0, 5664.0, 5798.0, 6620.0, 9312.0, 10300.0, 23154.0, 80023.0, 84152.0 
GO:0043005 CC 2.70e-06  16/353   319/28555 D04 neuron projection                        375.0, 794.0, 816.0, 1141.0, 1639.0, 2563.0, 4987.0, 6804.0, 7732.0, 8448.0, 10235.0, 10645.0, 23025.0, 55964.0, 80023.0, 85300.0 
GO:0005829 CC 2.89e-06 104/353  5207/28555 D02 cytosol                                  162.0, 271.0, 327.0, 375.0, 766.0, 794.0, 816.0, 823.0, 1149.0, 1152.0, 1212.0, 1381.0, 1382.0, 1400.0, 1408.0, 1639.0, 2039.0, 2185.0, 2193.0, 2582.0, 2783.0, 2810.0, 2869.0, 2931.0, 3035.0, 3208.0, 3265.0, 3706.0, 3795.0, 4723.0, 5050.0, 5153.0, 5261.0, 5372.0, 5518.0, 5526.0, 5536.0, 5575.0, 5590.0, 5875.0, 5905.0, 5950.0, 6618.0, 6620.0, 6804.0, 7083.0, 7264.0, 7283.0, 7390.0, 7407.0, 8536.0, 8775.0, 8841.0, 9435.0, 9807.0, 10235.0, 10300.0, 10452.0, 10573.0, 10645.0, 10814.0, 10844.0, 10849.0, 11151.0, 11313.0, 11332.0, 22907.0, 22979.0, 23154.0, 23644.0, 25791.0, 26155.0, 27077.0, 27289.0, 28960.0, 30837.0, 51295.0, 51428.0, 54997.0, 55593.0, 55611.0, 55844.0, 56478.0, 56893.0, 57410.0, 57704.0, 64210.0, 64754.0, 65009.0, 79094.0, 80331.0, 83636.0, 84152.0, 84254.0, 84303.0, 93436.0, 93611.0, 112936.0, 124790.0, 128312.0, 149603.0, 221002.0, 246330.0, 340061.0 
GO:0005737 CC 2.91e-06  95/353  4659/28555 D02 cytoplasm                                375.0, 381.0, 808.0, 816.0, 823.0, 1149.0, 1382.0, 1408.0, 1639.0, 1844.0, 1917.0, 2185.0, 2193.0, 2550.0, 2783.0, 2869.0, 2931.0, 3035.0, 3208.0, 3265.0, 3670.0, 3706.0, 3795.0, 4191.0, 4826.0, 5050.0, 5155.0, 5502.0, 5518.0, 5526.0, 5590.0, 5875.0, 5905.0, 6620.0, 7280.0, 7283.0, 7732.0, 8193.0, 8787.0, 8841.0, 9764.0, 9807.0, 9921.0, 10296.0, 10300.0, 10309.0, 10409.0, 10636.0, 10667.0, 11151.0, 11313.0, 22907.0, 22924.0, 23386.0, 23552.0, 23644.0, 25886.0, 28960.0, 30819.0, 51295.0, 54212.0, 54550.0, 54784.0, 54985.0, 54997.0, 56478.0, 56853.0, 56893.0, 56924.0, 57118.0, 57410.0, 57504.0, 57805.0, 64210.0, 65009.0, 79094.0, 81570.0, 84152.0, 84254.0, 84448.0, 84934.0, 85300.0, 93611.0, 116225.0, 123803.0, 124790.0, 128434.0, 139728.0, 149603.0, 157922.0, 168002.0, 196403.0, 255275.0, 376267.0, 387856.0 
GO:0043204 CC 3.03e-06  11/353   151/28555 D02 perikaryon                               778.0, 1400.0, 3208.0, 5536.0, 5798.0, 6324.0, 7732.0, 9312.0, 9362.0, 10814.0, 23154.0 
GO:0030425 CC 3.32e-06  18/353   403/28555 D05 dendrite                                 135.0, 794.0, 1152.0, 2185.0, 2550.0, 4914.0, 5518.0, 5905.0, 7070.0, 9312.0, 9362.0, 10368.0, 10636.0, 10814.0, 23154.0, 54550.0, 85300.0, 375323.0 
GO:0030426 CC 7.86e-06  10/353   136/28555 D03 growth cone                              808.0, 1400.0, 2185.0, 5664.0, 7070.0, 10300.0, 10409.0, 25791.0, 85300.0, 347730.0 
GO:0045202 CC 9.45e-06  17/353   393/28555 D03 synapse                                  794.0, 816.0, 1141.0, 1325.0, 1816.0, 1917.0, 1960.0, 2563.0, 3062.0, 4852.0, 5798.0, 9362.0, 10235.0, 30819.0, 64130.0, 85300.0, 116225.0 
GO:0030672 CC 2.80e-05   7/353    71/28555 D08 synaptic vesicle membrane                808.0, 1212.0, 5799.0, 9143.0, 23025.0, 112476.0, 192683.0 
GO:0005794 CC 4.72e-05  28/353   985/28555 D05 Golgi apparatus                          162.0, 381.0, 955.0, 2137.0, 2629.0, 2801.0, 3265.0, 4043.0, 4852.0, 5664.0, 5798.0, 6511.0, 7425.0, 8841.0, 9215.0, 9435.0, 10423.0, 23017.0, 51004.0, 54814.0, 57410.0, 57414.0, 79039.0, 80331.0, 85019.0, 126792.0, 340061.0, 376267.0 
GO:0005622 CC 5.36e-05   6/353    54/28555 D02 intracellular anatomical structure       8536.0, 22907.0, 54212.0, 57118.0, 79012.0, 139728.0 
GO:0016020 CC 8.74e-05  47/353  2115/28555 D02 membrane                                 53.0, 135.0, 823.0, 955.0, 1639.0, 2193.0, 2319.0, 2783.0, 4191.0, 5050.0, 5195.0, 5518.0, 5590.0, 5664.0, 6511.0, 8775.0, 9362.0, 10131.0, 10300.0, 10423.0, 10844.0, 11151.0, 23154.0, 23644.0, 23659.0, 25789.0, 25791.0, 25953.0, 50651.0, 51428.0, 54814.0, 55324.0, 56478.0, 57410.0, 57689.0, 64210.0, 64840.0, 66005.0, 79039.0, 79065.0, 79803.0, 80331.0, 83862.0, 89801.0, 112476.0, 126792.0, 375323.0 
GO:0061617 CC 1.49e-04   3/353     9/28555 D04 MICOS complex                            55735.0, 84303.0, 400916.0 
GO:0005819 CC 1.69e-04   8/353   125/28555 D05 spindle                                  1400.0, 1639.0, 7283.0, 10296.0, 10300.0, 10636.0, 57805.0, 64210.0 
GO:0098685 CC 1.81e-04   6/353    67/28555 D04 Schaffer collateral - CA1 synapse        2550.0, 5575.0, 5590.0, 10368.0, 57689.0, 64101.0 
GO:0005768 CC 2.81e-04  12/353   289/28555 D07 endosome                                 2319.0, 4043.0, 5590.0, 5798.0, 7732.0, 9362.0, 50632.0, 57617.0, 79065.0, 112936.0, 340061.0, 376267.0 
GO:0005886 CC 2.81e-04  81/353  4459/28555 D03 plasma membrane                          135.0, 375.0, 381.0, 778.0, 808.0, 823.0, 925.0, 955.0, 1141.0, 1212.0, 1816.0, 2039.0, 2161.0, 2319.0, 2550.0, 2783.0, 2869.0, 3036.0, 3062.0, 3265.0, 4043.0, 4868.0, 4914.0, 4987.0, 5536.0, 5575.0, 5590.0, 5664.0, 5798.0, 5799.0, 5875.0, 6324.0, 6511.0, 6786.0, 6804.0, 7070.0, 7200.0, 8775.0, 8787.0, 8841.0, 8853.0, 9312.0, 9362.0, 9399.0, 9427.0, 10235.0, 10300.0, 10368.0, 10409.0, 10423.0, 10636.0, 11151.0, 22979.0, 23025.0, 27289.0, 30819.0, 30837.0, 51310.0, 54550.0, 54946.0, 54997.0, 56341.0, 57704.0, 64130.0, 79012.0, 80023.0, 80331.0, 83862.0, 84063.0, 112476.0, 116225.0, 116841.0, 128434.0, 130612.0, 148252.0, 164656.0, 192683.0, 266675.0, 340061.0, 375323.0, 376267.0 
GO:0000139 CC 3.02e-04  19/353   621/28555 D05 Golgi membrane                           135.0, 162.0, 375.0, 955.0, 2801.0, 3265.0, 4914.0, 5155.0, 5664.0, 8775.0, 9215.0, 9435.0, 23646.0, 25789.0, 54814.0, 57414.0, 92979.0, 126792.0, 192683.0 
GO:0098793 CC 3.55e-04   7/353   106/28555 D02 presynapse                               8775.0, 55964.0, 57617.0, 64130.0, 85300.0, 112476.0, 116841.0 
GO:0005802 CC 3.63e-04   9/353   176/28555 D04 trans-Golgi network                      375.0, 1212.0, 2629.0, 7260.0, 9435.0, 66005.0, 79065.0, 79094.0, 92979.0 
GO:0070033 CC 4.53e-04   2/353     3/28555 D04 synaptobrevin 2-SNAP-25-syntaxin-1a-complexin II complex 6804.0, 10814.0 
GO:0005634 CC 5.48e-04  92/353  5311/28555 D05 nucleus                                  794.0, 808.0, 1149.0, 1152.0, 1382.0, 1400.0, 1408.0, 1639.0, 1844.0, 1960.0, 2185.0, 2810.0, 2931.0, 2962.0, 3670.0, 3706.0, 4191.0, 4665.0, 4967.0, 5089.0, 5195.0, 5518.0, 5526.0, 5536.0, 5664.0, 5763.0, 5798.0, 6618.0, 6829.0, 7008.0, 7200.0, 7280.0, 7283.0, 7732.0, 8536.0, 8787.0, 8841.0, 8861.0, 9807.0, 9921.0, 10296.0, 10300.0, 10309.0, 10336.0, 10409.0, 10636.0, 10814.0, 23410.0, 23552.0, 23644.0, 23761.0, 25953.0, 26155.0, 26240.0, 28960.0, 29965.0, 30837.0, 51102.0, 51295.0, 51412.0, 51428.0, 54212.0, 54997.0, 55565.0, 55611.0, 56478.0, 56853.0, 56893.0, 57106.0, 57118.0, 57410.0, 57805.0, 64210.0, 64754.0, 66005.0, 78990.0, 79039.0, 79190.0, 79605.0, 83746.0, 84152.0, 84934.0, 123803.0, 124790.0, 128312.0, 139728.0, 148523.0, 149603.0, 201514.0, 220359.0, 400916.0, 494470.0 
GO:0004683 MF 2.16e-07   9/353    22/28555 D07 calmodulin-dependent protein kinase activity 816.0, 2185.0, 3706.0, 8536.0, 10645.0, 57118.0, 79012.0, 84254.0, 139728.0 
GO:0005515 MF 3.97e-06 245/353 12369/28555 D02 protein binding                          53.0, 135.0, 162.0, 271.0, 327.0, 375.0, 381.0, 808.0, 816.0, 823.0, 925.0, 1141.0, 1152.0, 1212.0, 1381.0, 1382.0, 1400.0, 1408.0, 1534.0, 1639.0, 1816.0, 1844.0, 1917.0, 2039.0, 2137.0, 2161.0, 2185.0, 2193.0, 2319.0, 2550.0, 2563.0, 2629.0, 2783.0, 2801.0, 2810.0, 2869.0, 2931.0, 2962.0, 3036.0, 3062.0, 3208.0, 3265.0, 3421.0, 3670.0, 3795.0, 3914.0, 4043.0, 4665.0, 4723.0, 4852.0, 4868.0, 4914.0, 4943.0, 4967.0, 4987.0, 5050.0, 5089.0, 5153.0, 5155.0, 5195.0, 5261.0, 5372.0, 5502.0, 5518.0, 5526.0, 5536.0, 5575.0, 5590.0, 5664.0, 5798.0, 5875.0, 5905.0, 5950.0, 6324.0, 6620.0, 6786.0, 6804.0, 6829.0, 7008.0, 7070.0, 7083.0, 7200.0, 7260.0, 7264.0, 7280.0, 7283.0, 7407.0, 7732.0, 8448.0, 8506.0, 8536.0, 8775.0, 8841.0, 8853.0, 8861.0, 9143.0, 9203.0, 9241.0, 9275.0, 9362.0, 9399.0, 9807.0, 9854.0, 9921.0, 10131.0, 10300.0, 10309.0, 10322.0, 10336.0, 10406.0, 10409.0, 10423.0, 10452.0, 10573.0, 10636.0, 10667.0, 10814.0, 10844.0, 10904.0, 11151.0, 11313.0, 11332.0, 22907.0, 22924.0, 22979.0, 23017.0, 23154.0, 23246.0, 23349.0, 23386.0, 23410.0, 23552.0, 23644.0, 23646.0, 25791.0, 25886.0, 25953.0, 26155.0, 26240.0, 27077.0, 27165.0, 27289.0, 28960.0, 29928.0, 29965.0, 30819.0, 30837.0, 50512.0, 50632.0, 51004.0, 51078.0, 51295.0, 51310.0, 51428.0, 54212.0, 54550.0, 54784.0, 54946.0, 54997.0, 55245.0, 55324.0, 55565.0, 55611.0, 55735.0, 55753.0, 55844.0, 55964.0, 56341.0, 56478.0, 56893.0, 56924.0, 57504.0, 57617.0, 57689.0, 57805.0, 64094.0, 64101.0, 64130.0, 64210.0, 64754.0, 64897.0, 65009.0, 65083.0, 66005.0, 78990.0, 79065.0, 79094.0, 79190.0, 79446.0, 79803.0, 80023.0, 80331.0, 80775.0, 81570.0, 81932.0, 83638.0, 83746.0, 83862.0, 84063.0, 84152.0, 84254.0, 84303.0, 84867.0, 84892.0, 84916.0, 84934.0, 84968.0, 85019.0, 85300.0, 92609.0, 93611.0, 112476.0, 112936.0, 113444.0, 116225.0, 116841.0, 121256.0, 123803.0, 124790.0, 128434.0, 140831.0, 146433.0, 148252.0, 148523.0, 149603.0, 149986.0, 162989.0, 164656.0, 192111.0, 192683.0, 196403.0, 220359.0, 221424.0, 246330.0, 255275.0, 282974.0, 283212.0, 285367.0, 340061.0, 375323.0, 376267.0, 387856.0, 400916.0, 494470.0, 548596.0 
GO:0005516 MF 7.31e-06  12/353   198/28555 D03 calmodulin binding                       816.0, 3706.0, 5153.0, 5261.0, 8536.0, 10645.0, 23025.0, 57118.0, 79012.0, 84254.0, 139728.0, 157922.0 
GO:0044877 MF 2.60e-05  15/353   341/28555 D02 protein-containing complex binding       135.0, 2185.0, 2783.0, 3265.0, 3914.0, 5050.0, 5536.0, 5590.0, 5950.0, 6804.0, 8775.0, 50632.0, 57504.0, 192111.0, 192683.0 
GO:0003924 MF 4.77e-05  14/353   318/28555 D07 GTPase activity                          375.0, 381.0, 1917.0, 2783.0, 3265.0, 7280.0, 7283.0, 7732.0, 8787.0, 10636.0, 27289.0, 55964.0, 148252.0, 376267.0 
```
