## Supplementary material for "Genetic and environmental regulation of caudate nucleus transcriptome: insight into schizophrenia risk and the dopamine system": Data S7: GO_analysis_module_tan.txt

```
GO:2000311 BP 2.35e-07   6/358    22/28555 D09 regulation of AMPA receptor activity     22941.0, 50944.0, 57555.0, 59284.0, 80863.0, 729956.0 
GO:0006468 BP 1.56e-06  21/358   456/28555 D07 protein phosphorylation                  994.0, 5566.0, 5914.0, 7204.0, 7786.0, 8408.0, 9020.0, 9024.0, 10290.0, 10461.0, 22983.0, 53632.0, 65268.0, 80863.0, 83694.0, 84033.0, 84630.0, 114783.0, 140901.0, 157285.0, 221938.0 
GO:0030425 CC 9.84e-07  24/358   403/28555 D05 dendrite                                 547.0, 575.0, 1762.0, 2002.0, 2775.0, 2901.0, 3362.0, 4137.0, 6533.0, 8927.0, 9572.0, 11255.0, 22983.0, 23098.0, 23373.0, 26504.0, 50944.0, 57125.0, 57549.0, 57706.0, 79414.0, 85442.0, 114088.0, 114783.0 
GO:0043025 CC 1.11e-06  18/358   330/28555 D03 neuronal cell body                       547.0, 773.0, 2002.0, 3054.0, 4137.0, 6533.0, 22941.0, 22983.0, 23373.0, 26504.0, 55238.0, 57125.0, 57706.0, 57731.0, 59284.0, 83999.0, 84630.0, 85442.0 
GO:0005654 CC 3.01e-06  83/358  3789/28555 D02 nucleoplasm                              863.0, 994.0, 1801.0, 2002.0, 2802.0, 2901.0, 3054.0, 3508.0, 3607.0, 4204.0, 4298.0, 4773.0, 4862.0, 5141.0, 5566.0, 5598.0, 5606.0, 5914.0, 6497.0, 6597.0, 6878.0, 7015.0, 7186.0, 7703.0, 7916.0, 8038.0, 8178.0, 8189.0, 8566.0, 9020.0, 9260.0, 9572.0, 9687.0, 9711.0, 9825.0, 9883.0, 9909.0, 10046.0, 10458.0, 10514.0, 10579.0, 10743.0, 23005.0, 23038.0, 23152.0, 23175.0, 23309.0, 23368.0, 23373.0, 23396.0, 23523.0, 23567.0, 26038.0, 26040.0, 29894.0, 51684.0, 53335.0, 53632.0, 54476.0, 54815.0, 55731.0, 57455.0, 57473.0, 57662.0, 57706.0, 57707.0, 58525.0, 63925.0, 79955.0, 80212.0, 80790.0, 81559.0, 83637.0, 84256.0, 84629.0, 84630.0, 84678.0, 140901.0, 155061.0, 261734.0, 440073.0, 727800.0, 752014.0 
GO:0005886 CC 3.21e-06  98/358  4459/28555 D03 plasma membrane                          432.0, 575.0, 773.0, 949.0, 1609.0, 1838.0, 1951.0, 1952.0, 2046.0, 2686.0, 2775.0, 2826.0, 2901.0, 2906.0, 2914.0, 3362.0, 3675.0, 3714.0, 3748.0, 4137.0, 4326.0, 5032.0, 5045.0, 5141.0, 6533.0, 6540.0, 6553.0, 6573.0, 7015.0, 7036.0, 7226.0, 7375.0, 7433.0, 7786.0, 7916.0, 8038.0, 8189.0, 8831.0, 8907.0, 8913.0, 9080.0, 9132.0, 9379.0, 9478.0, 9721.0, 10188.0, 10347.0, 10458.0, 10461.0, 10579.0, 11182.0, 11250.0, 11255.0, 22839.0, 22859.0, 22941.0, 22983.0, 23368.0, 23373.0, 23415.0, 23762.0, 25999.0, 26011.0, 26504.0, 27124.0, 29924.0, 50944.0, 51754.0, 56654.0, 57125.0, 57198.0, 57449.0, 57465.0, 57497.0, 57549.0, 57555.0, 57582.0, 57622.0, 57731.0, 59284.0, 64411.0, 65268.0, 79414.0, 79955.0, 80325.0, 80727.0, 83999.0, 84033.0, 84133.0, 84258.0, 84894.0, 85456.0, 90249.0, 92714.0, 115703.0, 196500.0, 222962.0, 284656.0 
GO:0005829 CC 3.35e-06 109/358  5207/28555 D02 cytosol                                  547.0, 994.0, 1609.0, 1801.0, 1850.0, 2245.0, 2802.0, 2889.0, 4137.0, 4204.0, 4298.0, 4524.0, 4773.0, 4862.0, 5116.0, 5141.0, 5143.0, 5566.0, 5598.0, 5606.0, 5914.0, 6799.0, 6878.0, 7015.0, 7186.0, 7204.0, 7375.0, 7786.0, 7916.0, 8178.0, 8189.0, 8408.0, 8497.0, 8566.0, 8831.0, 8907.0, 9020.0, 9256.0, 9260.0, 9711.0, 9811.0, 9826.0, 9909.0, 9919.0, 10188.0, 10458.0, 10579.0, 22941.0, 23038.0, 23098.0, 23113.0, 23175.0, 23368.0, 23373.0, 23396.0, 23523.0, 23762.0, 25999.0, 26038.0, 26040.0, 26267.0, 27124.0, 29801.0, 29904.0, 29924.0, 50944.0, 51466.0, 51684.0, 53632.0, 54476.0, 54662.0, 55615.0, 55690.0, 57449.0, 57558.0, 57605.0, 57623.0, 57706.0, 57707.0, 57731.0, 57732.0, 64410.0, 64411.0, 65268.0, 65985.0, 80028.0, 80325.0, 80790.0, 81559.0, 83696.0, 84033.0, 84256.0, 84501.0, 84629.0, 84630.0, 84937.0, 85456.0, 115290.0, 115703.0, 138429.0, 146330.0, 148022.0, 155061.0, 254122.0, 261734.0, 342667.0, 440073.0, 541468.0, 727800.0 
GO:0016604 CC 3.36e-06  16/358   320/28555 D02 nuclear body                             3508.0, 6497.0, 7703.0, 8178.0, 8189.0, 9572.0, 10046.0, 23373.0, 26040.0, 57455.0, 83482.0, 84033.0, 84256.0, 140901.0, 261734.0, 345222.0 
GO:0005737 CC 5.01e-06  93/358  4659/28555 D02 cytoplasm                                773.0, 949.0, 994.0, 1609.0, 1838.0, 1850.0, 1952.0, 2245.0, 2889.0, 3054.0, 3508.0, 4137.0, 4773.0, 4858.0, 5566.0, 5598.0, 5914.0, 6497.0, 6799.0, 7375.0, 7786.0, 8189.0, 8408.0, 8913.0, 9024.0, 9253.0, 9256.0, 9572.0, 9825.0, 9826.0, 10188.0, 10458.0, 10461.0, 10514.0, 10579.0, 10743.0, 22983.0, 23005.0, 23038.0, 23096.0, 23098.0, 23170.0, 23175.0, 23255.0, 23309.0, 23368.0, 23373.0, 23567.0, 25999.0, 26011.0, 26053.0, 26267.0, 27124.0, 29904.0, 50853.0, 51127.0, 51341.0, 51466.0, 51684.0, 53335.0, 53632.0, 57125.0, 57449.0, 57465.0, 57596.0, 57605.0, 57662.0, 57707.0, 57731.0, 64410.0, 65268.0, 79567.0, 80212.0, 80325.0, 81559.0, 84630.0, 85456.0, 92558.0, 92714.0, 113220.0, 114088.0, 115290.0, 115703.0, 140901.0, 146713.0, 155061.0, 157285.0, 255043.0, 387694.0, 388228.0, 440193.0, 541468.0, 752014.0 
GO:0030424 CC 6.80e-06  15/358   300/28555 D05 axon                                     547.0, 3508.0, 3645.0, 3748.0, 4137.0, 8408.0, 8927.0, 22859.0, 22983.0, 23098.0, 55238.0, 57449.0, 57549.0, 79414.0, 114783.0 
GO:0014069 CC 1.05e-05  13/358   237/28555 D04 postsynaptic density                     575.0, 8831.0, 8927.0, 9478.0, 9922.0, 22859.0, 22941.0, 23373.0, 29904.0, 50944.0, 53335.0, 440073.0, 729956.0 
GO:0030426 CC 5.73e-05   9/358   136/28555 D03 growth cone                              3508.0, 4137.0, 7786.0, 22859.0, 22941.0, 26053.0, 27124.0, 81544.0, 116983.0 
GO:0099061 CC 3.00e-04   5/358    47/28555 D08 integral component of postsynaptic density membrane 2901.0, 57497.0, 57622.0, 59284.0, 79414.0 
GO:0005891 CC 3.39e-04   4/358    27/28555 D07 voltage-gated calcium channel complex    773.0, 8911.0, 8913.0, 59284.0 
GO:0046872 MF 1.87e-06  60/358  2303/28555 D04 metal ion binding                        432.0, 773.0, 863.0, 1609.0, 2245.0, 2775.0, 3268.0, 3675.0, 4862.0, 5045.0, 5141.0, 5143.0, 7015.0, 7375.0, 7629.0, 7701.0, 7703.0, 7776.0, 8038.0, 8927.0, 9260.0, 9379.0, 9658.0, 10188.0, 10417.0, 10743.0, 22838.0, 22901.0, 23113.0, 26038.0, 51341.0, 53335.0, 54476.0, 57452.0, 57473.0, 57623.0, 57732.0, 58525.0, 63925.0, 64411.0, 83482.0, 84033.0, 84133.0, 84256.0, 84905.0, 84937.0, 92595.0, 114783.0, 114826.0, 116983.0, 140685.0, 148979.0, 152485.0, 155061.0, 155185.0, 200312.0, 284312.0, 284346.0, 342667.0, 727800.0 
GO:0005515 MF 3.53e-06 213/358 12369/28555 D02 protein binding                          432.0, 547.0, 575.0, 773.0, 863.0, 949.0, 994.0, 1609.0, 1801.0, 1838.0, 1951.0, 2002.0, 2686.0, 2775.0, 2802.0, 2826.0, 2889.0, 2906.0, 3054.0, 3362.0, 3508.0, 3607.0, 3645.0, 3675.0, 3714.0, 4137.0, 4204.0, 4298.0, 4773.0, 4862.0, 5045.0, 5116.0, 5141.0, 5566.0, 5598.0, 5606.0, 5914.0, 6496.0, 6497.0, 6597.0, 6799.0, 6878.0, 7015.0, 7036.0, 7186.0, 7204.0, 7375.0, 7433.0, 7629.0, 7703.0, 7776.0, 7786.0, 7916.0, 8038.0, 8178.0, 8189.0, 8408.0, 8497.0, 8831.0, 8907.0, 8911.0, 9020.0, 9080.0, 9132.0, 9253.0, 9256.0, 9260.0, 9478.0, 9572.0, 9711.0, 9721.0, 9811.0, 9825.0, 9826.0, 9883.0, 9919.0, 9922.0, 10188.0, 10290.0, 10417.0, 10458.0, 10461.0, 10712.0, 10743.0, 11182.0, 11250.0, 22838.0, 22839.0, 22859.0, 22874.0, 22941.0, 22983.0, 23005.0, 23038.0, 23098.0, 23113.0, 23125.0, 23152.0, 23170.0, 23175.0, 23199.0, 23288.0, 23309.0, 23368.0, 23373.0, 23396.0, 23457.0, 23567.0, 23762.0, 25999.0, 26011.0, 26040.0, 26053.0, 26267.0, 26504.0, 27124.0, 27245.0, 29894.0, 29906.0, 29924.0, 50944.0, 51127.0, 51341.0, 51466.0, 51684.0, 51754.0, 53632.0, 54476.0, 54662.0, 54815.0, 55238.0, 55260.0, 55615.0, 55690.0, 55698.0, 55731.0, 56654.0, 57125.0, 57465.0, 57473.0, 57596.0, 57662.0, 57707.0, 57715.0, 57731.0, 57732.0, 58506.0, 58525.0, 59284.0, 63925.0, 64411.0, 65985.0, 79143.0, 79567.0, 79903.0, 79922.0, 79955.0, 80212.0, 80325.0, 80790.0, 81544.0, 81559.0, 83637.0, 83696.0, 83999.0, 84033.0, 84133.0, 84221.0, 84256.0, 84258.0, 84678.0, 84726.0, 84894.0, 84905.0, 84937.0, 85456.0, 91056.0, 92595.0, 92714.0, 114088.0, 114783.0, 114818.0, 115290.0, 115703.0, 140901.0, 144404.0, 146664.0, 148022.0, 148979.0, 152485.0, 155061.0, 157285.0, 164312.0, 196463.0, 196500.0, 200350.0, 254122.0, 255043.0, 261734.0, 283373.0, 284312.0, 284346.0, 284656.0, 285093.0, 339122.0, 342667.0, 374887.0, 440193.0, 541468.0, 653319.0, 727800.0, 752014.0, 780776.0 
GO:0017124 MF 4.83e-06  10/358   127/28555 D04 SH3 domain binding                       2889.0, 2901.0, 4137.0, 8038.0, 8831.0, 22941.0, 27124.0, 50944.0, 51466.0, 57706.0 
GO:0005524 MF 8.96e-06  39/358  1458/28555 D08 ATP binding                              547.0, 1609.0, 2046.0, 3508.0, 3645.0, 5566.0, 5598.0, 5606.0, 6597.0, 7204.0, 7786.0, 8408.0, 8566.0, 9020.0, 9024.0, 10188.0, 10290.0, 10347.0, 10461.0, 22983.0, 23113.0, 23170.0, 23396.0, 23457.0, 26038.0, 29904.0, 53632.0, 57198.0, 65268.0, 65985.0, 83694.0, 84033.0, 84630.0, 113220.0, 114783.0, 138429.0, 140901.0, 284656.0, 388228.0 
GO:0106311 MF 1.69e-05  13/358   248/28555 D07 protein threonine kinase activity        7204.0, 8408.0, 9024.0, 10188.0, 10290.0, 22983.0, 65268.0, 83694.0, 84033.0, 84630.0, 114783.0, 140901.0, 388228.0 
GO:0106310 MF 1.77e-05  13/358   249/28555 D07 protein serine kinase activity           7204.0, 8408.0, 9024.0, 10188.0, 10290.0, 22983.0, 65268.0, 83694.0, 84033.0, 84630.0, 114783.0, 140901.0, 388228.0 
GO:0005085 MF 4.05e-05  11/358   196/28555 D05 guanyl-nucleotide exchange factor activity 2245.0, 2889.0, 7204.0, 9826.0, 9909.0, 9922.0, 23096.0, 51195.0, 57706.0, 84033.0, 440193.0 
```
