## Supplementary material for "Genetic and environmental regulation of caudate nucleus transcriptome: insight into schizophrenia risk and the dopamine system": Data S7: GO_analysis_module_turquoise.txt

```
GO:0007156 BP 1.19e-06 22/1165   166/28555 D05 homophilic cell adhesion via plasma membrane adhesion molecules 1001.0, 1826.0, 9708.0, 9752.0, 54660.0, 54825.0, 56121.0, 56123.0, 56124.0, 56125.0, 56127.0, 56128.0, 56129.0, 56130.0, 56136.0, 56137.0, 56138.0, 56140.0, 56141.0, 56143.0, 56146.0, 222256.0 
GO:0006357 BP 3.48e-06 106/1165  1606/28555 D10 regulation of transcription by RNA polymerase II 463.0, 2100.0, 2649.0, 4086.0, 4661.0, 5316.0, 5325.0, 5326.0, 5451.0, 5462.0, 5994.0, 6894.0, 7181.0, 7554.0, 7565.0, 7568.0, 7569.0, 7571.0, 7574.0, 7597.0, 7617.0, 7620.0, 7627.0, 7638.0, 7652.0, 7692.0, 9310.0, 9668.0, 10725.0, 10793.0, 10794.0, 22992.0, 23099.0, 23119.0, 23389.0, 23619.0, 26152.0, 29841.0, 51351.0, 51710.0, 54807.0, 55713.0, 55758.0, 55769.0, 57167.0, 57492.0, 57862.0, 59269.0, 64864.0, 79027.0, 79175.0, 79744.0, 79776.0, 79923.0, 80714.0, 83595.0, 84215.0, 84436.0, 84503.0, 84527.0, 84622.0, 84914.0, 90594.0, 90987.0, 92285.0, 134187.0, 147658.0, 147686.0, 147694.0, 147837.0, 148103.0, 152518.0, 158431.0, 162967.0, 163051.0, 170960.0, 199704.0, 203523.0, 221037.0, 222696.0, 256051.0, 284349.0, 284371.0, 284443.0, 284459.0, 285346.0, 342908.0, 347344.0, 349334.0, 353274.0, 388112.0, 388567.0, 390927.0, 404281.0, 440515.0, 641339.0, 729288.0, 730051.0, 730087.0, 100125288.0, 100131539.0, 100131827.0, 100289635.0, 100293516.0, 101060200.0, 109504726.0 
GO:0097711 BP 6.83e-06 15/1165    95/28555 D05 ciliary basal body-plasma membrane docking 4867.0, 5347.0, 7840.0, 9814.0, 11116.0, 11190.0, 22995.0, 26005.0, 54806.0, 55835.0, 79441.0, 79600.0, 80184.0, 91147.0, 347240.0 
GO:0050910 BP 1.03e-05  6/1165    14/28555 D06 detection of mechanical stimulus involved in sensory perception of sound 1301.0, 57053.0, 84059.0, 117532.0, 161497.0, 494513.0 
GO:0005814 CC 1.10e-06 26/1165   140/28555 D05 centriole                                5347.0, 7840.0, 9786.0, 9814.0, 10198.0, 10426.0, 10841.0, 11116.0, 11158.0, 11190.0, 22995.0, 25914.0, 26005.0, 51199.0, 54806.0, 54875.0, 55835.0, 57489.0, 80184.0, 85459.0, 134359.0, 140290.0, 145508.0, 283726.0, 284001.0, 347240.0 
GO:0070062 CC 4.34e-06 44/1165  2170/28555 D06 extracellular exosome                    1.0, 471.0, 1056.0, 2037.0, 2784.0, 3263.0, 3373.0, 3700.0, 3818.0, 4363.0, 4703.0, 4835.0, 6521.0, 6559.0, 6584.0, 7148.0, 7273.0, 7335.0, 7448.0, 8029.0, 8483.0, 8972.0, 9390.0, 9555.0, 10058.0, 10841.0, 11190.0, 23491.0, 27161.0, 51168.0, 51206.0, 54825.0, 54875.0, 55777.0, 55930.0, 64284.0, 79612.0, 79875.0, 80336.0, 84059.0, 342372.0, 406911.0, 653269.0, 100499483.0 
GO:0005829 CC 1.65e-05 157/1165  5207/28555 D02 cytosol                                  246.0, 471.0, 582.0, 636.0, 1060.0, 1608.0, 1677.0, 2037.0, 2592.0, 2784.0, 3083.0, 3364.0, 3846.0, 4086.0, 4143.0, 4297.0, 4661.0, 4703.0, 4835.0, 4867.0, 5016.0, 5256.0, 5347.0, 5373.0, 5462.0, 5587.0, 5771.0, 5922.0, 5930.0, 6173.0, 6314.0, 6559.0, 6584.0, 6654.0, 7273.0, 7327.0, 7335.0, 7378.0, 7706.0, 7840.0, 8028.0, 8029.0, 8394.0, 8557.0, 8621.0, 8718.0, 8726.0, 9113.0, 9611.0, 9722.0, 9735.0, 9814.0, 9830.0, 9931.0, 9942.0, 10058.0, 10426.0, 10615.0, 10721.0, 10725.0, 10841.0, 10892.0, 11116.0, 11190.0, 22995.0, 23015.0, 23049.0, 23112.0, 23195.0, 23215.0, 23216.0, 23262.0, 23294.0, 23352.0, 23357.0, 23358.0, 23491.0, 23766.0, 23779.0, 24149.0, 25957.0, 26005.0, 26061.0, 26263.0, 27148.0, 27161.0, 27232.0, 27327.0, 29062.0, 50807.0, 51072.0, 51366.0, 54434.0, 54456.0, 54464.0, 54806.0, 54875.0, 54897.0, 54956.0, 55215.0, 55612.0, 55758.0, 55811.0, 55835.0, 56252.0, 56776.0, 56911.0, 57492.0, 57696.0, 58488.0, 58538.0, 65109.0, 79441.0, 79600.0, 79612.0, 79918.0, 80018.0, 80184.0, 80336.0, 80821.0, 81846.0, 84132.0, 84320.0, 84812.0, 84851.0, 84883.0, 85021.0, 85459.0, 89978.0, 91433.0, 93426.0, 123745.0, 124944.0, 126003.0, 130916.0, 134359.0, 139886.0, 149428.0, 151531.0, 161725.0, 201163.0, 202333.0, 203074.0, 219743.0, 246329.0, 284076.0, 285231.0, 285643.0, 340602.0, 347240.0, 347273.0, 440050.0, 440051.0, 440270.0, 440307.0, 440603.0, 652968.0 
GO:0005886 CC 2.53e-05 132/1165  4459/28555 D03 plasma membrane                          246.0, 314.0, 343.0, 471.0, 1001.0, 1241.0, 1394.0, 1608.0, 1826.0, 2037.0, 2038.0, 2784.0, 2859.0, 2912.0, 3038.0, 3455.0, 3480.0, 3694.0, 3782.0, 3783.0, 3818.0, 3824.0, 4157.0, 4363.0, 4486.0, 5021.0, 5067.0, 5256.0, 5587.0, 5729.0, 5771.0, 6173.0, 6263.0, 6521.0, 6559.0, 6580.0, 6584.0, 6654.0, 6833.0, 7292.0, 8029.0, 8292.0, 8394.0, 8515.0, 8639.0, 8643.0, 8718.0, 8748.0, 8972.0, 9057.0, 9390.0, 9542.0, 9649.0, 9735.0, 9781.0, 10058.0, 10841.0, 10864.0, 11136.0, 23352.0, 23545.0, 25957.0, 26246.0, 29881.0, 50831.0, 50832.0, 50838.0, 50839.0, 50937.0, 51199.0, 51206.0, 53353.0, 54429.0, 54434.0, 54464.0, 54586.0, 54822.0, 55243.0, 55835.0, 55876.0, 56413.0, 56776.0, 57101.0, 57191.0, 57205.0, 57492.0, 63035.0, 64241.0, 64284.0, 64582.0, 66035.0, 79400.0, 79729.0, 81466.0, 81619.0, 84059.0, 84174.0, 84210.0, 84812.0, 84883.0, 85021.0, 85459.0, 91433.0, 114784.0, 117155.0, 118426.0, 120776.0, 123745.0, 138050.0, 142684.0, 200958.0, 201163.0, 202333.0, 203074.0, 204962.0, 206338.0, 222256.0, 246176.0, 259292.0, 259296.0, 282808.0, 283383.0, 342372.0, 347273.0, 347732.0, 391190.0, 391191.0, 391192.0, 402415.0, 101060321.0, 101060376.0, 105375355.0 
GO:0016020 CC 1.23e-04 54/1165  2115/28555 D02 membrane                                 246.0, 471.0, 540.0, 636.0, 1608.0, 1826.0, 2277.0, 3480.0, 4017.0, 4253.0, 4363.0, 4867.0, 5957.0, 6559.0, 6580.0, 6833.0, 6991.0, 8029.0, 8906.0, 9611.0, 9782.0, 9931.0, 10198.0, 10426.0, 10864.0, 23195.0, 23215.0, 23352.0, 27161.0, 29929.0, 50624.0, 51151.0, 51366.0, 54464.0, 54956.0, 55215.0, 55226.0, 55501.0, 56413.0, 57053.0, 57696.0, 79600.0, 80184.0, 81846.0, 84059.0, 84766.0, 152518.0, 168507.0, 204962.0, 219743.0, 284297.0, 342372.0, 399948.0, 440138.0 
GO:0000981 MF 4.71e-06 86/1165  1246/28555 D03 DNA-binding transcription factor activity, RNA polymerase II-specific 463.0, 2100.0, 2649.0, 4086.0, 4661.0, 5316.0, 5326.0, 5451.0, 5462.0, 7181.0, 7554.0, 7565.0, 7568.0, 7569.0, 7571.0, 7574.0, 7617.0, 7620.0, 7627.0, 7638.0, 7692.0, 7700.0, 8856.0, 9310.0, 9668.0, 9889.0, 10725.0, 10793.0, 10794.0, 23099.0, 23619.0, 26152.0, 29841.0, 51351.0, 51710.0, 54807.0, 55713.0, 55769.0, 57167.0, 59269.0, 64864.0, 79027.0, 79175.0, 79744.0, 79776.0, 79923.0, 80714.0, 83595.0, 84436.0, 84503.0, 84527.0, 84914.0, 90594.0, 90987.0, 134187.0, 147658.0, 147686.0, 147694.0, 147837.0, 148103.0, 152518.0, 162967.0, 163051.0, 170959.0, 203523.0, 222696.0, 256051.0, 284349.0, 284459.0, 285346.0, 342908.0, 347344.0, 349334.0, 388112.0, 388567.0, 390927.0, 404281.0, 440515.0, 641339.0, 729288.0, 730087.0, 100131539.0, 100289635.0, 100293516.0, 101060200.0, 109504726.0 
GO:0046872 MF 6.11e-06 139/1165  2303/28555 D04 metal ion binding                        1301.0, 1788.0, 2073.0, 2140.0, 3263.0, 4086.0, 4143.0, 4216.0, 5325.0, 5326.0, 5373.0, 5587.0, 5891.0, 5922.0, 5980.0, 7565.0, 7568.0, 7569.0, 7571.0, 7574.0, 7597.0, 7617.0, 7620.0, 7627.0, 7638.0, 7652.0, 7692.0, 7700.0, 7706.0, 8028.0, 8438.0, 8515.0, 8702.0, 8748.0, 9310.0, 9668.0, 9692.0, 9781.0, 9815.0, 9889.0, 9931.0, 9941.0, 10293.0, 10793.0, 10794.0, 11044.0, 22847.0, 22944.0, 23049.0, 23099.0, 23119.0, 23131.0, 26152.0, 27148.0, 27161.0, 50807.0, 51011.0, 51086.0, 51710.0, 54807.0, 54822.0, 54897.0, 55713.0, 55769.0, 56852.0, 56903.0, 57167.0, 57862.0, 59269.0, 64241.0, 79027.0, 79175.0, 79744.0, 79836.0, 79897.0, 80755.0, 80821.0, 84215.0, 84436.0, 84503.0, 84527.0, 84622.0, 84914.0, 84964.0, 90594.0, 90987.0, 92285.0, 93166.0, 114803.0, 114991.0, 118490.0, 119016.0, 137902.0, 147658.0, 147686.0, 147694.0, 147837.0, 148103.0, 150962.0, 152992.0, 158431.0, 162967.0, 163051.0, 163115.0, 170959.0, 170960.0, 196441.0, 199704.0, 203523.0, 221037.0, 222696.0, 246329.0, 256051.0, 257218.0, 284349.0, 284371.0, 284443.0, 284459.0, 285346.0, 285643.0, 340152.0, 342908.0, 347344.0, 353274.0, 388567.0, 390927.0, 401262.0, 404281.0, 414189.0, 440515.0, 641339.0, 729288.0, 730051.0, 730087.0, 100131539.0, 100131827.0, 100289635.0, 100293516.0, 101060200.0 
GO:0033038 MF 8.98e-06  7/1165    20/28555 D05 bitter taste receptor activity           50831.0, 50832.0, 50838.0, 50839.0, 54429.0, 259292.0, 259296.0 
GO:0005515 MF 6.69e-06 416/1165 12369/28555 D02 protein binding                          212.0, 246.0, 314.0, 343.0, 463.0, 473.0, 540.0, 582.0, 636.0, 1056.0, 1060.0, 1394.0, 1415.0, 1417.0, 1513.0, 1677.0, 1788.0, 1826.0, 2037.0, 2038.0, 2073.0, 2100.0, 2140.0, 2175.0, 2201.0, 2277.0, 2592.0, 2784.0, 2912.0, 2968.0, 3038.0, 3070.0, 3083.0, 3263.0, 3364.0, 3455.0, 3480.0, 3623.0, 3694.0, 3700.0, 3783.0, 3818.0, 3824.0, 3846.0, 4017.0, 4086.0, 4143.0, 4157.0, 4216.0, 4253.0, 4297.0, 4356.0, 4438.0, 4486.0, 4703.0, 4835.0, 4867.0, 5163.0, 5199.0, 5256.0, 5316.0, 5325.0, 5326.0, 5347.0, 5373.0, 5451.0, 5554.0, 5587.0, 5729.0, 5771.0, 5892.0, 5930.0, 5980.0, 6173.0, 6314.0, 6329.0, 6521.0, 6559.0, 6580.0, 6584.0, 6654.0, 6991.0, 7038.0, 7059.0, 7148.0, 7156.0, 7181.0, 7273.0, 7292.0, 7327.0, 7335.0, 7352.0, 7448.0, 7554.0, 7565.0, 7568.0, 7571.0, 7574.0, 7597.0, 7620.0, 7627.0, 7638.0, 7692.0, 7706.0, 7840.0, 8028.0, 8029.0, 8292.0, 8295.0, 8394.0, 8438.0, 8557.0, 8563.0, 8621.0, 8629.0, 8639.0, 8726.0, 8822.0, 8856.0, 8906.0, 8972.0, 9048.0, 9057.0, 9113.0, 9389.0, 9555.0, 9611.0, 9668.0, 9722.0, 9735.0, 9781.0, 9782.0, 9814.0, 9815.0, 9830.0, 9889.0, 9931.0, 9933.0, 10171.0, 10293.0, 10426.0, 10464.0, 10615.0, 10677.0, 10692.0, 10721.0, 10725.0, 10793.0, 10794.0, 10841.0, 10864.0, 10892.0, 10954.0, 11116.0, 11136.0, 11158.0, 11190.0, 11237.0, 11272.0, 22852.0, 22864.0, 22944.0, 22976.0, 22992.0, 22995.0, 23049.0, 23099.0, 23112.0, 23117.0, 23119.0, 23131.0, 23132.0, 23143.0, 23174.0, 23195.0, 23216.0, 23268.0, 23294.0, 23352.0, 23358.0, 23387.0, 23545.0, 23613.0, 23619.0, 23779.0, 25763.0, 25862.0, 26005.0, 26061.0, 26098.0, 26152.0, 26263.0, 26751.0, 27019.0, 27148.0, 27161.0, 27232.0, 27327.0, 29062.0, 29841.0, 29881.0, 29935.0, 29980.0, 50511.0, 50807.0, 50839.0, 50937.0, 51011.0, 51072.0, 51086.0, 51199.0, 51206.0, 51233.0, 51366.0, 51463.0, 51755.0, 53353.0, 54429.0, 54434.0, 54464.0, 54806.0, 54825.0, 54841.0, 54956.0, 55112.0, 55208.0, 55215.0, 55226.0, 55243.0, 55656.0, 55713.0, 55758.0, 55769.0, 55795.0, 55835.0, 55998.0, 56124.0, 56204.0, 56252.0, 56852.0, 56911.0, 56971.0, 57101.0, 57167.0, 57205.0, 57396.0, 57492.0, 57634.0, 57696.0, 57728.0, 57730.0, 57862.0, 58488.0, 58517.0, 58538.0, 64241.0, 64284.0, 64434.0, 64582.0, 64783.0, 65109.0, 79027.0, 79175.0, 79441.0, 79612.0, 79632.0, 79677.0, 79736.0, 79744.0, 79801.0, 79836.0, 79863.0, 79915.0, 79918.0, 79923.0, 80018.0, 80184.0, 80298.0, 80714.0, 80745.0, 80821.0, 81619.0, 81786.0, 81846.0, 81875.0, 83448.0, 83595.0, 83650.0, 83850.0, 84059.0, 84060.0, 84071.0, 84074.0, 84126.0, 84132.0, 84174.0, 84215.0, 84278.0, 84320.0, 84527.0, 84680.0, 84766.0, 84812.0, 84883.0, 84914.0, 84940.0, 84964.0, 85021.0, 89876.0, 89944.0, 90288.0, 90416.0, 90594.0, 90987.0, 91147.0, 91433.0, 91749.0, 91869.0, 93166.0, 93426.0, 113828.0, 114327.0, 114803.0, 114991.0, 117155.0, 118426.0, 118490.0, 118980.0, 121793.0, 124923.0, 124944.0, 126003.0, 129831.0, 130540.0, 130916.0, 132001.0, 134187.0, 134359.0, 136647.0, 139886.0, 140290.0, 140890.0, 145282.0, 146212.0, 147658.0, 147686.0, 147837.0, 148103.0, 148137.0, 149428.0, 150962.0, 151258.0, 151531.0, 162540.0, 162967.0, 163183.0, 163688.0, 168507.0, 196441.0, 200765.0, 201163.0, 202333.0, 203523.0, 204962.0, 219931.0, 221037.0, 221322.0, 222255.0, 222256.0, 222696.0, 245711.0, 246176.0, 246329.0, 253769.0, 255631.0, 256051.0, 256815.0, 257218.0, 283383.0, 283726.0, 284001.0, 284040.0, 284076.0, 284297.0, 285386.0, 285596.0, 286006.0, 338657.0, 340152.0, 340602.0, 342372.0, 342908.0, 343637.0, 347240.0, 347273.0, 348174.0, 349334.0, 353497.0, 375341.0, 388591.0, 389791.0, 440050.0, 440051.0, 440295.0, 440603.0, 445571.0, 652968.0, 653140.0, 654231.0, 729238.0, 729440.0, 100101267.0, 100131997.0, 100132341.0, 100533106.0, 101060321.0 
```
