## Supplementary material for "Genetic and environmental regulation of caudate nucleus transcriptome: insight into schizophrenia risk and the dopamine system": Data S7: GO_analysis_module_yellow.txt

```
GO:0007156 BP 8.23e-07 24/1139   166/28555 D05 homophilic cell adhesion via plasma membrane adhesion molecules 5310.0, 8641.0, 8642.0, 23363.0, 23654.0, 26025.0, 54538.0, 56100.0, 56101.0, 56102.0, 56103.0, 56104.0, 56105.0, 56106.0, 56107.0, 56108.0, 56109.0, 56110.0, 56111.0, 56112.0, 56113.0, 57453.0, 65217.0, 91156.0 
GO:0006281 BP 8.97e-07 28/1139   221/28555 D07 DNA repair                               1025.0, 1137.0, 1454.0, 1663.0, 2176.0, 2189.0, 3978.0, 5883.0, 5976.0, 7517.0, 9400.0, 11219.0, 11284.0, 22897.0, 51149.0, 51343.0, 51547.0, 51750.0, 54617.0, 65123.0, 79447.0, 80119.0, 83444.0, 83933.0, 84444.0, 84464.0, 84787.0, 126549.0 
GO:0030198 BP 1.02e-06 28/1139   251/28555 D05 extracellular matrix organization        1277.0, 1278.0, 1285.0, 1286.0, 1289.0, 1291.0, 1294.0, 1297.0, 1302.0, 3339.0, 3679.0, 3909.0, 3911.0, 4320.0, 4811.0, 7373.0, 7837.0, 8174.0, 10319.0, 10585.0, 11093.0, 11173.0, 50509.0, 81794.0, 85301.0, 89932.0, 91522.0, 170691.0 
GO:0045944 BP 2.31e-06 84/1139  1118/28555 D11 positive regulation of transcription by RNA polymerase II 326.0, 607.0, 1025.0, 1387.0, 1388.0, 1746.0, 1820.0, 1857.0, 2022.0, 2033.0, 2648.0, 2736.0, 2737.0, 3299.0, 3481.0, 3551.0, 4041.0, 4302.0, 4776.0, 4782.0, 4831.0, 4851.0, 4899.0, 5187.0, 5310.0, 5345.0, 5452.0, 5467.0, 5916.0, 6256.0, 6666.0, 6934.0, 7005.0, 7023.0, 7026.0, 7349.0, 7422.0, 7593.0, 8085.0, 9759.0, 9794.0, 9968.0, 10365.0, 10432.0, 10620.0, 22877.0, 23054.0, 23060.0, 23082.0, 23135.0, 23476.0, 25865.0, 26523.0, 26993.0, 50943.0, 51085.0, 51547.0, 54617.0, 55683.0, 56963.0, 57178.0, 57506.0, 57591.0, 58491.0, 58499.0, 63976.0, 63977.0, 64375.0, 79447.0, 80709.0, 81857.0, 84444.0, 84662.0, 84836.0, 84901.0, 84969.0, 91355.0, 147912.0, 161882.0, 162979.0, 171017.0, 200424.0, 283149.0, 284358.0 
GO:0000122 BP 2.90e-06 65/1139   852/28555 D11 negative regulation of transcription by RNA polymerase II 1387.0, 1523.0, 1746.0, 1786.0, 1789.0, 1822.0, 2033.0, 2736.0, 2737.0, 3090.0, 3299.0, 3481.0, 3720.0, 4335.0, 4782.0, 4851.0, 4855.0, 5187.0, 5467.0, 5727.0, 5916.0, 6256.0, 6668.0, 6909.0, 6934.0, 7026.0, 7422.0, 7593.0, 7730.0, 7753.0, 8427.0, 8863.0, 9139.0, 9569.0, 9580.0, 9612.0, 9759.0, 9880.0, 10174.0, 10365.0, 11023.0, 11060.0, 50943.0, 51085.0, 51547.0, 51588.0, 54531.0, 55192.0, 57649.0, 63976.0, 79595.0, 79813.0, 81857.0, 83860.0, 83933.0, 84619.0, 84662.0, 90993.0, 116113.0, 122953.0, 146540.0, 161882.0, 162979.0, 221937.0, 390598.0 
GO:0006357 BP 7.07e-06 101/1139  1606/28555 D10 regulation of transcription by RNA polymerase II 1388.0, 1523.0, 1746.0, 1820.0, 1893.0, 2521.0, 2648.0, 2736.0, 2737.0, 2738.0, 3090.0, 3104.0, 3299.0, 4091.0, 4335.0, 4776.0, 4782.0, 4899.0, 5452.0, 5467.0, 5989.0, 6256.0, 6294.0, 6668.0, 6909.0, 6934.0, 7005.0, 7023.0, 7026.0, 7422.0, 7694.0, 7730.0, 7753.0, 8289.0, 8427.0, 9580.0, 9667.0, 9726.0, 9880.0, 9923.0, 9968.0, 10365.0, 10520.0, 10620.0, 10847.0, 11023.0, 22877.0, 22906.0, 23060.0, 23090.0, 23211.0, 26048.0, 27164.0, 50943.0, 51085.0, 51586.0, 51588.0, 54862.0, 54923.0, 55311.0, 55663.0, 57178.0, 57491.0, 57593.0, 58491.0, 63976.0, 63977.0, 64344.0, 64375.0, 65980.0, 79364.0, 79818.0, 79943.0, 83439.0, 83463.0, 84330.0, 84619.0, 84662.0, 84838.0, 84969.0, 85446.0, 90993.0, 91748.0, 92822.0, 116113.0, 116115.0, 122953.0, 146540.0, 147912.0, 162968.0, 162979.0, 171017.0, 221785.0, 221937.0, 284358.0, 286075.0, 286128.0, 340385.0, 342945.0, 100131017.0, 100289678.0 
GO:0007507 BP 9.29e-06 22/1139   192/28555 D04 heart development                        790.0, 2033.0, 2648.0, 2736.0, 2737.0, 2997.0, 4776.0, 4851.0, 5125.0, 5310.0, 5467.0, 5681.0, 6901.0, 9742.0, 9968.0, 23054.0, 23135.0, 56006.0, 57538.0, 64091.0, 161882.0, 284086.0 
GO:0030199 BP 1.08e-05 10/1139    46/28555 D06 collagen fibril organization             1277.0, 1278.0, 1289.0, 1302.0, 1303.0, 4320.0, 5345.0, 7373.0, 7837.0, 50509.0 
GO:1904837 BP 1.27e-05  8/1139    29/28555 D06 beta-catenin-TCF complex assembly        607.0, 1387.0, 2033.0, 6934.0, 7089.0, 8085.0, 83439.0, 283149.0 
GO:0007275 BP 1.68e-05 40/1139   484/28555 D03 multicellular organism development       421.0, 649.0, 1523.0, 1663.0, 1911.0, 2050.0, 2264.0, 2314.0, 3090.0, 3481.0, 4007.0, 4320.0, 4335.0, 4957.0, 5118.0, 5159.0, 5361.0, 7469.0, 8312.0, 8425.0, 8527.0, 8642.0, 9569.0, 9904.0, 10585.0, 22994.0, 29948.0, 54535.0, 54971.0, 55558.0, 57593.0, 57758.0, 57828.0, 63977.0, 84073.0, 90060.0, 90993.0, 91978.0, 286128.0, 373863.0 
GO:0003007 BP 1.78e-05  9/1139    39/28555 D04 heart morphogenesis                      1289.0, 2050.0, 2316.0, 2548.0, 5727.0, 7422.0, 10454.0, 57178.0, 79933.0 
GO:0045893 BP 3.07e-05 48/1139   633/28555 D10 positive regulation of transcription, DNA-templated 81.0, 326.0, 1277.0, 1387.0, 1857.0, 2033.0, 2521.0, 2648.0, 2736.0, 2737.0, 3104.0, 3551.0, 4041.0, 4831.0, 4851.0, 4855.0, 5371.0, 5467.0, 5609.0, 5715.0, 5727.0, 6256.0, 7023.0, 7026.0, 7041.0, 8289.0, 8312.0, 9757.0, 9759.0, 9968.0, 10365.0, 10847.0, 11030.0, 23054.0, 23090.0, 23476.0, 27005.0, 29998.0, 50943.0, 51085.0, 54971.0, 63976.0, 79081.0, 79364.0, 84289.0, 84662.0, 84838.0, 221937.0 
GO:0002076 BP 3.37e-05  6/1139    17/28555 D04 osteoblast development                   632.0, 2736.0, 4041.0, 5745.0, 9759.0, 91355.0 
GO:0044648 BP 3.54e-05  4/1139     6/28555 D12 histone H3-K4 dimethylation              8085.0, 9739.0, 9757.0, 23067.0 
GO:0007221 BP 4.88e-05  6/1139    18/28555 D12 positive regulation of transcription of Notch receptor target 1387.0, 2033.0, 4851.0, 4854.0, 4855.0, 9794.0 
GO:0007155 BP 5.14e-05 39/1139   486/28555 D02 cell adhesion                            421.0, 632.0, 1285.0, 1289.0, 1291.0, 1294.0, 1303.0, 1501.0, 2022.0, 2050.0, 3483.0, 3636.0, 3960.0, 4831.0, 5792.0, 7041.0, 8174.0, 8641.0, 9564.0, 10174.0, 11117.0, 23384.0, 25865.0, 26025.0, 56100.0, 56101.0, 56102.0, 56103.0, 56104.0, 56105.0, 56106.0, 56107.0, 56108.0, 56109.0, 56110.0, 56111.0, 56112.0, 56113.0, 65217.0 
GO:0003192 BP 6.33e-05  3/1139     3/28555 D05 mitral valve formation                   4851.0, 8642.0, 161882.0 
GO:0061005 BP 6.33e-05  3/1139     3/28555 D04 cell differentiation involved in kidney development 2737.0, 5727.0, 84662.0 
GO:0050911 BP 1.05e-06  0/1139   403/28555 D05 detection of chemical stimulus involved in sensory perception of smell  
GO:0005788 CC 1.35e-06 31/1139   299/28555 D04 endoplasmic reticulum lumen              410.0, 632.0, 1277.0, 1278.0, 1285.0, 1286.0, 1289.0, 1291.0, 1294.0, 1297.0, 1302.0, 1303.0, 5589.0, 7373.0, 9563.0, 11093.0, 11173.0, 50509.0, 54982.0, 56975.0, 57104.0, 57333.0, 57642.0, 57719.0, 64175.0, 79087.0, 79642.0, 80020.0, 81567.0, 85301.0, 91522.0 
GO:0062023 CC 1.39e-06 37/1139   374/28555 D04 collagen-containing extracellular matrix 1277.0, 1278.0, 1285.0, 1286.0, 1289.0, 1291.0, 1294.0, 1297.0, 1302.0, 1303.0, 1464.0, 1893.0, 3339.0, 3909.0, 3911.0, 3960.0, 4054.0, 4485.0, 4811.0, 5118.0, 5345.0, 5549.0, 7041.0, 7373.0, 7837.0, 8425.0, 9672.0, 11117.0, 50509.0, 57642.0, 64129.0, 64175.0, 81794.0, 84467.0, 85301.0, 91522.0, 127435.0 
GO:0016607 CC 2.41e-06 44/1139   410/28555 D03 nuclear speck                            1198.0, 2736.0, 2737.0, 3299.0, 3636.0, 4776.0, 5681.0, 6625.0, 6915.0, 8106.0, 8175.0, 8859.0, 9739.0, 9759.0, 9794.0, 9904.0, 9907.0, 10432.0, 10454.0, 11176.0, 11273.0, 22985.0, 23067.0, 23254.0, 23524.0, 23774.0, 25766.0, 25776.0, 26993.0, 51329.0, 51533.0, 51547.0, 54540.0, 55898.0, 57602.0, 64344.0, 79595.0, 79933.0, 80230.0, 84164.0, 84662.0, 91647.0, 124245.0, 146705.0 
GO:0005654 CC 4.14e-06 248/1139  3789/28555 D02 nucleoplasm                              37.0, 208.0, 275.0, 607.0, 661.0, 790.0, 1025.0, 1186.0, 1198.0, 1387.0, 1454.0, 1464.0, 1523.0, 1663.0, 1786.0, 1789.0, 1819.0, 1820.0, 1822.0, 1911.0, 2033.0, 2176.0, 2189.0, 2314.0, 2521.0, 2646.0, 2648.0, 2736.0, 2737.0, 2872.0, 2972.0, 3090.0, 3710.0, 3720.0, 3978.0, 4091.0, 4123.0, 4335.0, 4641.0, 4782.0, 4796.0, 4851.0, 4854.0, 4855.0, 4899.0, 5187.0, 5361.0, 5371.0, 5426.0, 5452.0, 5467.0, 5514.0, 5715.0, 5725.0, 5883.0, 5916.0, 5976.0, 5989.0, 6199.0, 6256.0, 6294.0, 6300.0, 6621.0, 6625.0, 6666.0, 6668.0, 6874.0, 6934.0, 6949.0, 7005.0, 7023.0, 7026.0, 7089.0, 7469.0, 7517.0, 7593.0, 8085.0, 8106.0, 8175.0, 8233.0, 8289.0, 8569.0, 8904.0, 9013.0, 9088.0, 9150.0, 9284.0, 9400.0, 9569.0, 9580.0, 9612.0, 9667.0, 9739.0, 9757.0, 9759.0, 9794.0, 9880.0, 9904.0, 9907.0, 9968.0, 10081.0, 10432.0, 10523.0, 10620.0, 10785.0, 10847.0, 10948.0, 11030.0, 11194.0, 11284.0, 22880.0, 22897.0, 22985.0, 23030.0, 23054.0, 23060.0, 23067.0, 23082.0, 23090.0, 23094.0, 23135.0, 23211.0, 23254.0, 23476.0, 23513.0, 23524.0, 23759.0, 25776.0, 25792.0, 25865.0, 25895.0, 25900.0, 25930.0, 25946.0, 26048.0, 26088.0, 26173.0, 26469.0, 26523.0, 26528.0, 27005.0, 27158.0, 27343.0, 27434.0, 29123.0, 29882.0, 50626.0, 50943.0, 51006.0, 51079.0, 51085.0, 51112.0, 51149.0, 51231.0, 51343.0, 51533.0, 51547.0, 51564.0, 51586.0, 51588.0, 51608.0, 51750.0, 54487.0, 54531.0, 54540.0, 54617.0, 54795.0, 54971.0, 54973.0, 55308.0, 55367.0, 55621.0, 55683.0, 55718.0, 56623.0, 56928.0, 57104.0, 57178.0, 57461.0, 57466.0, 57491.0, 57521.0, 57591.0, 57602.0, 57647.0, 57649.0, 57654.0, 63922.0, 63976.0, 63977.0, 64344.0, 64375.0, 64708.0, 65123.0, 65980.0, 78994.0, 79058.0, 79792.0, 79813.0, 79829.0, 79869.0, 79933.0, 80115.0, 80152.0, 80169.0, 80233.0, 80709.0, 81857.0, 83439.0, 83444.0, 83786.0, 83860.0, 83933.0, 84164.0, 84245.0, 84289.0, 84444.0, 84447.0, 84464.0, 84619.0, 84662.0, 84787.0, 84836.0, 84969.0, 89797.0, 89849.0, 91748.0, 112398.0, 113179.0, 113878.0, 114785.0, 114881.0, 126526.0, 126549.0, 130271.0, 144100.0, 147645.0, 161882.0, 199990.0, 221937.0, 283149.0, 283989.0, 284058.0, 284129.0, 373863.0, 606495.0, 728489.0, 100288332.0 
GO:0005829 CC 5.30e-06 281/1139  5207/28555 D02 cytosol                                  81.0, 95.0, 208.0, 435.0, 661.0, 790.0, 842.0, 883.0, 1454.0, 1523.0, 1760.0, 1819.0, 1820.0, 1857.0, 2027.0, 2033.0, 2050.0, 2176.0, 2189.0, 2310.0, 2314.0, 2316.0, 2580.0, 2622.0, 2646.0, 2736.0, 2737.0, 2875.0, 2997.0, 3039.0, 3040.0, 3551.0, 3636.0, 3960.0, 4091.0, 4123.0, 4215.0, 4343.0, 4621.0, 4636.0, 4641.0, 4776.0, 4831.0, 4849.0, 4851.0, 4854.0, 4855.0, 4899.0, 4957.0, 5187.0, 5207.0, 5331.0, 5335.0, 5339.0, 5361.0, 5371.0, 5609.0, 5681.0, 5715.0, 5802.0, 5973.0, 5976.0, 6300.0, 6311.0, 6813.0, 6874.0, 6949.0, 7006.0, 7026.0, 7041.0, 7051.0, 7169.0, 7297.0, 7410.0, 7469.0, 7517.0, 7535.0, 7791.0, 8218.0, 8260.0, 8310.0, 8312.0, 8527.0, 8569.0, 8897.0, 8904.0, 9088.0, 9230.0, 9400.0, 9564.0, 9567.0, 9569.0, 9654.0, 9681.0, 9696.0, 9759.0, 9812.0, 9901.0, 9973.0, 10156.0, 10174.0, 10392.0, 10398.0, 10454.0, 10460.0, 10587.0, 10603.0, 10616.0, 10644.0, 10785.0, 10811.0, 10948.0, 11004.0, 11030.0, 11060.0, 11132.0, 11176.0, 11273.0, 22880.0, 22897.0, 22981.0, 22985.0, 22994.0, 23054.0, 23102.0, 23192.0, 23211.0, 23218.0, 23254.0, 23263.0, 23274.0, 23293.0, 23295.0, 23363.0, 23381.0, 23417.0, 23729.0, 25759.0, 25776.0, 25865.0, 25895.0, 25930.0, 25970.0, 26000.0, 26027.0, 26048.0, 26086.0, 26088.0, 26233.0, 26469.0, 26523.0, 26528.0, 26873.0, 27005.0, 27154.0, 27158.0, 28988.0, 29123.0, 29882.0, 29886.0, 29907.0, 29911.0, 30846.0, 51005.0, 51085.0, 51112.0, 51259.0, 51272.0, 51332.0, 51343.0, 51533.0, 51564.0, 51608.0, 54093.0, 54487.0, 54535.0, 54617.0, 54795.0, 54850.0, 54862.0, 54867.0, 54903.0, 54920.0, 54949.0, 54963.0, 54973.0, 55095.0, 55160.0, 55367.0, 55559.0, 55679.0, 55697.0, 55718.0, 55738.0, 55898.0, 56006.0, 56623.0, 56905.0, 57104.0, 57176.0, 57178.0, 57186.0, 57491.0, 57521.0, 57572.0, 57591.0, 57602.0, 57610.0, 57655.0, 58513.0, 63922.0, 63976.0, 64122.0, 64170.0, 64344.0, 64708.0, 64718.0, 64780.0, 64787.0, 79058.0, 79735.0, 79778.0, 79792.0, 79829.0, 79874.0, 79933.0, 79934.0, 80115.0, 80152.0, 80153.0, 80169.0, 80230.0, 80233.0, 80709.0, 80728.0, 81848.0, 83439.0, 83786.0, 84245.0, 84464.0, 84836.0, 84875.0, 84902.0, 85302.0, 85360.0, 85378.0, 89849.0, 89941.0, 90639.0, 90678.0, 91039.0, 91647.0, 92312.0, 93323.0, 114609.0, 114822.0, 114879.0, 114881.0, 122416.0, 124045.0, 124997.0, 126393.0, 126549.0, 128272.0, 130271.0, 132158.0, 144100.0, 146059.0, 146705.0, 146850.0, 197258.0, 201232.0, 257364.0, 259173.0, 284403.0, 340990.0, 375593.0, 378108.0, 440503.0, 643246.0, 729359.0 
GO:0005634 CC 6.26e-06 324/1139  5311/28555 D05 nucleus                                  81.0, 208.0, 326.0, 421.0, 790.0, 984.0, 1025.0, 1198.0, 1387.0, 1388.0, 1454.0, 1501.0, 1523.0, 1663.0, 1746.0, 1773.0, 1775.0, 1786.0, 1789.0, 1819.0, 1820.0, 1822.0, 1911.0, 2033.0, 2176.0, 2314.0, 2316.0, 2521.0, 2648.0, 2736.0, 2737.0, 2738.0, 2872.0, 2972.0, 3090.0, 3104.0, 3299.0, 3551.0, 3636.0, 3720.0, 3911.0, 3978.0, 4091.0, 4302.0, 4343.0, 4440.0, 4582.0, 4776.0, 4782.0, 4831.0, 4849.0, 4851.0, 4855.0, 4899.0, 4957.0, 5159.0, 5187.0, 5310.0, 5331.0, 5371.0, 5426.0, 5452.0, 5467.0, 5514.0, 5609.0, 5715.0, 5725.0, 5727.0, 5745.0, 5883.0, 5916.0, 5976.0, 6199.0, 6256.0, 6294.0, 6300.0, 6621.0, 6625.0, 6909.0, 6934.0, 7023.0, 7026.0, 7089.0, 7297.0, 7461.0, 7517.0, 7694.0, 7730.0, 7791.0, 8085.0, 8106.0, 8175.0, 8260.0, 8289.0, 8312.0, 8427.0, 8527.0, 8558.0, 8569.0, 8859.0, 8863.0, 8904.0, 8940.0, 9088.0, 9139.0, 9150.0, 9400.0, 9569.0, 9580.0, 9612.0, 9640.0, 9667.0, 9726.0, 9739.0, 9757.0, 9759.0, 9794.0, 9863.0, 9907.0, 9923.0, 9968.0, 9973.0, 9985.0, 10174.0, 10312.0, 10365.0, 10432.0, 10454.0, 10520.0, 10620.0, 10644.0, 10785.0, 10847.0, 11004.0, 11023.0, 11060.0, 11083.0, 11219.0, 11284.0, 22877.0, 22880.0, 22906.0, 22985.0, 23054.0, 23060.0, 23082.0, 23090.0, 23135.0, 23144.0, 23211.0, 23293.0, 23295.0, 23381.0, 23476.0, 23524.0, 23759.0, 23774.0, 25776.0, 25792.0, 25865.0, 25930.0, 25946.0, 25970.0, 26015.0, 26233.0, 26469.0, 26523.0, 26993.0, 27164.0, 27343.0, 27434.0, 28976.0, 29123.0, 29914.0, 29998.0, 30846.0, 50943.0, 51005.0, 51085.0, 51112.0, 51149.0, 51231.0, 51329.0, 51533.0, 51547.0, 51564.0, 51588.0, 51750.0, 54093.0, 54487.0, 54531.0, 54535.0, 54540.0, 54617.0, 54850.0, 54862.0, 54963.0, 54973.0, 55095.0, 55192.0, 55308.0, 55311.0, 55367.0, 55621.0, 55663.0, 55679.0, 55743.0, 56623.0, 57178.0, 57186.0, 57461.0, 57466.0, 57479.0, 57491.0, 57523.0, 57538.0, 57585.0, 57591.0, 57593.0, 57602.0, 57610.0, 57649.0, 58491.0, 58499.0, 58513.0, 63922.0, 63941.0, 63976.0, 63977.0, 64375.0, 64718.0, 64794.0, 65123.0, 65980.0, 79081.0, 79364.0, 79447.0, 79616.0, 79716.0, 79813.0, 79818.0, 79869.0, 79933.0, 79935.0, 79943.0, 80119.0, 80139.0, 80169.0, 80726.0, 80728.0, 81890.0, 83439.0, 83463.0, 83860.0, 83933.0, 84164.0, 84289.0, 84330.0, 84444.0, 84619.0, 84627.0, 84662.0, 84787.0, 84807.0, 84836.0, 84838.0, 84875.0, 84901.0, 84969.0, 85446.0, 90993.0, 91039.0, 91156.0, 92312.0, 92822.0, 112398.0, 114785.0, 114823.0, 116113.0, 116115.0, 116987.0, 122953.0, 124045.0, 124404.0, 125950.0, 126393.0, 126520.0, 126526.0, 126549.0, 132884.0, 146059.0, 146540.0, 147912.0, 161882.0, 162968.0, 162979.0, 171017.0, 197342.0, 200424.0, 220064.0, 221481.0, 221785.0, 221937.0, 246744.0, 283149.0, 284004.0, 284058.0, 284086.0, 284358.0, 284403.0, 286075.0, 286128.0, 317781.0, 340385.0, 342945.0, 373863.0, 390598.0, 407046.0, 642517.0, 643641.0, 728642.0, 729092.0, 100131017.0, 100289678.0 
GO:0005737 CC 9.44e-06 243/1139  4659/28555 D02 cytoplasm                                81.0, 101.0, 290.0, 326.0, 421.0, 482.0, 632.0, 790.0, 842.0, 883.0, 984.0, 1277.0, 1387.0, 1454.0, 1501.0, 1564.0, 1663.0, 1727.0, 1757.0, 1775.0, 1819.0, 1822.0, 2121.0, 2176.0, 2314.0, 2316.0, 2580.0, 2646.0, 2737.0, 2872.0, 2997.0, 3551.0, 3710.0, 3978.0, 4007.0, 4091.0, 4440.0, 4641.0, 4796.0, 4831.0, 5159.0, 5187.0, 5310.0, 5335.0, 5339.0, 5371.0, 5452.0, 5609.0, 5715.0, 5745.0, 5916.0, 5976.0, 6199.0, 6261.0, 6300.0, 6311.0, 6525.0, 7011.0, 7297.0, 7422.0, 7461.0, 7517.0, 7535.0, 7791.0, 8106.0, 8260.0, 8312.0, 8527.0, 8558.0, 8569.0, 8863.0, 8897.0, 8904.0, 9150.0, 9170.0, 9196.0, 9400.0, 9546.0, 9564.0, 9580.0, 9651.0, 9667.0, 9759.0, 9863.0, 9901.0, 9904.0, 9907.0, 9973.0, 10392.0, 10432.0, 10460.0, 10523.0, 10587.0, 10603.0, 10644.0, 10938.0, 10948.0, 11020.0, 11060.0, 11083.0, 11132.0, 11219.0, 22880.0, 22906.0, 23094.0, 23139.0, 23247.0, 23293.0, 23295.0, 23363.0, 23381.0, 23384.0, 23399.0, 23417.0, 23729.0, 23759.0, 25794.0, 25865.0, 25895.0, 25930.0, 25946.0, 26469.0, 26523.0, 26993.0, 27005.0, 27158.0, 28988.0, 29911.0, 29914.0, 30846.0, 49856.0, 50943.0, 51079.0, 51085.0, 51205.0, 51231.0, 51332.0, 51490.0, 51547.0, 51564.0, 51586.0, 51588.0, 51608.0, 54487.0, 54531.0, 54540.0, 54903.0, 54919.0, 54920.0, 54973.0, 55066.0, 55192.0, 55367.0, 55672.0, 55679.0, 55691.0, 55909.0, 57104.0, 57178.0, 57186.0, 57513.0, 57521.0, 57540.0, 57591.0, 57602.0, 57610.0, 57647.0, 57701.0, 58513.0, 63941.0, 64170.0, 64779.0, 64780.0, 65123.0, 79587.0, 79616.0, 79716.0, 79720.0, 79869.0, 79935.0, 80139.0, 80230.0, 80728.0, 81848.0, 83449.0, 83933.0, 84073.0, 84447.0, 84662.0, 84836.0, 84875.0, 84901.0, 85451.0, 90313.0, 90668.0, 90678.0, 91978.0, 93323.0, 112398.0, 113878.0, 114609.0, 116987.0, 124045.0, 124401.0, 124930.0, 125950.0, 126393.0, 126520.0, 126549.0, 127435.0, 130271.0, 132158.0, 132884.0, 146059.0, 146705.0, 147912.0, 164592.0, 196883.0, 197335.0, 199953.0, 200424.0, 220001.0, 221937.0, 246744.0, 283234.0, 284004.0, 284086.0, 339768.0, 344657.0, 348093.0, 373863.0, 374654.0, 375449.0, 375593.0, 378108.0, 407046.0, 440503.0, 728233.0, 728642.0, 728841.0, 100132406.0, 100288142.0, 100507436.0 
GO:0031012 CC 1.69e-05 25/1139   244/28555 D03 extracellular matrix                     1277.0, 1278.0, 1285.0, 1286.0, 1289.0, 1297.0, 1302.0, 1893.0, 3483.0, 4320.0, 5549.0, 7373.0, 7422.0, 8425.0, 10319.0, 11093.0, 11173.0, 50509.0, 81794.0, 84467.0, 85301.0, 89932.0, 91522.0, 170691.0, 340990.0 
GO:0000123 CC 3.01e-05  7/1139    24/28555 D06 histone acetyltransferase complex        1387.0, 2033.0, 2648.0, 27154.0, 55683.0, 84289.0, 284058.0 
GO:0035097 CC 4.50e-05  8/1139    34/28555 D05 histone methyltransferase complex        3720.0, 8085.0, 9739.0, 9757.0, 23030.0, 23054.0, 23067.0, 79447.0 
GO:0005694 CC 7.83e-05 20/1139   190/28555 D05 chromosome                               2033.0, 2648.0, 7753.0, 9400.0, 9904.0, 10785.0, 23067.0, 23774.0, 25895.0, 51608.0, 55661.0, 57654.0, 78994.0, 79813.0, 83642.0, 84289.0, 92822.0, 114785.0, 199990.0, 200424.0 
GO:0043202 CC 9.09e-05 13/1139    94/28555 D05 lysosomal lumen                          410.0, 1200.0, 1464.0, 2548.0, 2588.0, 3339.0, 3425.0, 5159.0, 5476.0, 5549.0, 6448.0, 9672.0, 81567.0 
GO:0016020 CC 2.10e-04 118/1139  2115/28555 D02 membrane                                 112.0, 482.0, 790.0, 1025.0, 1137.0, 1186.0, 1198.0, 1291.0, 1727.0, 1815.0, 1819.0, 2027.0, 2316.0, 2548.0, 2580.0, 2736.0, 2997.0, 3039.0, 3040.0, 3710.0, 4641.0, 5125.0, 5159.0, 5331.0, 5339.0, 5476.0, 5725.0, 6311.0, 6339.0, 7051.0, 7297.0, 7422.0, 8174.0, 8218.0, 8260.0, 8310.0, 8641.0, 8642.0, 8897.0, 8904.0, 9088.0, 9159.0, 9567.0, 9612.0, 9672.0, 9704.0, 9780.0, 9904.0, 9968.0, 10319.0, 10523.0, 10938.0, 11004.0, 11060.0, 11270.0, 11273.0, 11284.0, 23218.0, 23225.0, 23295.0, 23584.0, 26088.0, 26173.0, 26505.0, 29907.0, 29914.0, 51272.0, 51332.0, 51586.0, 54480.0, 54760.0, 54862.0, 54982.0, 55113.0, 55116.0, 55308.0, 55558.0, 56928.0, 57104.0, 57130.0, 57513.0, 57537.0, 57661.0, 58513.0, 63922.0, 64090.0, 64175.0, 79087.0, 79701.0, 79869.0, 80153.0, 80709.0, 81490.0, 81502.0, 84073.0, 84342.0, 84447.0, 85320.0, 85378.0, 89845.0, 89941.0, 90678.0, 90993.0, 91289.0, 114879.0, 114881.0, 146691.0, 146850.0, 196883.0, 221496.0, 257364.0, 283234.0, 317781.0, 347735.0, 375033.0, 375346.0, 376497.0, 728233.0 
GO:0097539 CC 2.70e-04  4/1139     9/28555 D02 ciliary transition fiber                 4957.0, 22897.0, 84902.0, 85302.0 
GO:0031095 CC 2.70e-04  4/1139     9/28555 D05 platelet dense tubular network membrane  487.0, 489.0, 3710.0, 10938.0 
GO:0005604 CC 4.51e-04 11/1139    83/28555 D05 basement membrane                        1285.0, 1286.0, 1289.0, 1294.0, 1297.0, 3339.0, 3909.0, 3911.0, 4811.0, 10319.0, 126147.0 
GO:0005794 CC 4.60e-04 62/1139   985/28555 D05 Golgi apparatus                          649.0, 1200.0, 1277.0, 1388.0, 1523.0, 2264.0, 2580.0, 2622.0, 3340.0, 3636.0, 4091.0, 5125.0, 5159.0, 5310.0, 5681.0, 5727.0, 6311.0, 8216.0, 9088.0, 10847.0, 11020.0, 23094.0, 23274.0, 23275.0, 23315.0, 23363.0, 25865.0, 26088.0, 26301.0, 27040.0, 29800.0, 51006.0, 51112.0, 51272.0, 51533.0, 54795.0, 54867.0, 55343.0, 55367.0, 55627.0, 55898.0, 56623.0, 56975.0, 63941.0, 64794.0, 79844.0, 84342.0, 84875.0, 91252.0, 91949.0, 124565.0, 126393.0, 128989.0, 132158.0, 146705.0, 201232.0, 266727.0, 283234.0, 284129.0, 353376.0, 497190.0, 653082.0 
GO:0030020 MF 4.07e-07 14/1139    41/28555 D03 extracellular matrix structural constituent conferring tensile strength 1277.0, 1278.0, 1285.0, 1286.0, 1289.0, 1291.0, 1294.0, 1297.0, 1302.0, 1303.0, 7373.0, 50509.0, 85301.0, 91522.0 
GO:0005201 MF 5.44e-07 22/1139   137/28555 D02 extracellular matrix structural constituent 1277.0, 1278.0, 1285.0, 1286.0, 1289.0, 1297.0, 1302.0, 1893.0, 3909.0, 3911.0, 4811.0, 5118.0, 5549.0, 7373.0, 7837.0, 8425.0, 11117.0, 50509.0, 64129.0, 84467.0, 85301.0, 91522.0 
GO:0003713 MF 2.08e-06 26/1139   231/28555 D03 transcription coactivator activity       81.0, 607.0, 1387.0, 2033.0, 2521.0, 2648.0, 4831.0, 4851.0, 5715.0, 7041.0, 8085.0, 8289.0, 9794.0, 9968.0, 10847.0, 11030.0, 23054.0, 23476.0, 27005.0, 29998.0, 57178.0, 57591.0, 63976.0, 79364.0, 84969.0, 283149.0 
GO:0005524 MF 2.57e-06 103/1139  1458/28555 D08 ATP binding                              112.0, 208.0, 487.0, 489.0, 790.0, 984.0, 1025.0, 1186.0, 1198.0, 1454.0, 1663.0, 1760.0, 2050.0, 2264.0, 2580.0, 2872.0, 3551.0, 3978.0, 4215.0, 4343.0, 4439.0, 4621.0, 4641.0, 4831.0, 4833.0, 5159.0, 5207.0, 5609.0, 5681.0, 5973.0, 5976.0, 6199.0, 6261.0, 6300.0, 6687.0, 6793.0, 7006.0, 7011.0, 7297.0, 7517.0, 7535.0, 8527.0, 8558.0, 8569.0, 8859.0, 9088.0, 9400.0, 9489.0, 9654.0, 9704.0, 10392.0, 10847.0, 10938.0, 11004.0, 11194.0, 11284.0, 22880.0, 23046.0, 23139.0, 23729.0, 25865.0, 26873.0, 30846.0, 51079.0, 51231.0, 51750.0, 54617.0, 54795.0, 54963.0, 55308.0, 55661.0, 55687.0, 56975.0, 57130.0, 57176.0, 57505.0, 57538.0, 57647.0, 63922.0, 64122.0, 64794.0, 79587.0, 79934.0, 80119.0, 83642.0, 83858.0, 84532.0, 85320.0, 89797.0, 89845.0, 126520.0, 132158.0, 148229.0, 169436.0, 196883.0, 197258.0, 197322.0, 284086.0, 317781.0, 344905.0, 374654.0, 375449.0, 728642.0 
GO:0005509 MF 3.19e-06 58/1139   703/28555 D05 calcium ion binding                      81.0, 101.0, 410.0, 487.0, 632.0, 649.0, 1775.0, 3339.0, 3710.0, 4054.0, 4636.0, 4811.0, 4851.0, 4854.0, 4855.0, 5331.0, 5335.0, 5589.0, 6261.0, 8425.0, 8641.0, 8642.0, 8904.0, 9489.0, 9651.0, 10398.0, 10938.0, 11093.0, 22981.0, 26025.0, 30846.0, 54795.0, 56100.0, 56101.0, 56102.0, 56103.0, 56104.0, 56105.0, 56106.0, 56107.0, 56108.0, 56109.0, 56110.0, 56111.0, 56112.0, 56113.0, 57190.0, 57333.0, 57758.0, 58513.0, 63941.0, 65217.0, 80864.0, 84467.0, 89941.0, 91860.0, 220001.0, 388428.0 
GO:0046872 MF 3.67e-06 168/1139  2303/28555 D04 metal ion binding                        95.0, 112.0, 208.0, 489.0, 1200.0, 1277.0, 1278.0, 1289.0, 1297.0, 1302.0, 1663.0, 1760.0, 1789.0, 1815.0, 1819.0, 2521.0, 2588.0, 2737.0, 2738.0, 2872.0, 2972.0, 3090.0, 3104.0, 3679.0, 3750.0, 3978.0, 4091.0, 4123.0, 4215.0, 4302.0, 4831.0, 4833.0, 5446.0, 5514.0, 5986.0, 6448.0, 6668.0, 7006.0, 7041.0, 7051.0, 7410.0, 7593.0, 7694.0, 7730.0, 7753.0, 7791.0, 7837.0, 8085.0, 8233.0, 8527.0, 8569.0, 8897.0, 9088.0, 9139.0, 9640.0, 9726.0, 9842.0, 9880.0, 9923.0, 10156.0, 10365.0, 10520.0, 10585.0, 10616.0, 11083.0, 11173.0, 11176.0, 23030.0, 23060.0, 23090.0, 23135.0, 23144.0, 23211.0, 23293.0, 23295.0, 23774.0, 25865.0, 26048.0, 26301.0, 26993.0, 27005.0, 27087.0, 27154.0, 27164.0, 27343.0, 27434.0, 50943.0, 51005.0, 51281.0, 51533.0, 51547.0, 51564.0, 51750.0, 54487.0, 54932.0, 55311.0, 55621.0, 55627.0, 55663.0, 55679.0, 55738.0, 55743.0, 57130.0, 57593.0, 57649.0, 57661.0, 58491.0, 58499.0, 63976.0, 63977.0, 64131.0, 64718.0, 64780.0, 79153.0, 79364.0, 79587.0, 79642.0, 79778.0, 79818.0, 79943.0, 80139.0, 80230.0, 81794.0, 81890.0, 83444.0, 83642.0, 83860.0, 84289.0, 84330.0, 84447.0, 84464.0, 84619.0, 84627.0, 84662.0, 84787.0, 84838.0, 85301.0, 85451.0, 90678.0, 92312.0, 112885.0, 113179.0, 116113.0, 116115.0, 116987.0, 124245.0, 126308.0, 146540.0, 161882.0, 162968.0, 162979.0, 170691.0, 171017.0, 196883.0, 199990.0, 221785.0, 283755.0, 284086.0, 286075.0, 286128.0, 340385.0, 342945.0, 344905.0, 642517.0, 643136.0, 643641.0, 729092.0, 100131017.0 
GO:0005515 MF 7.10e-06 639/1139 12369/28555 D02 protein binding                          37.0, 81.0, 95.0, 101.0, 112.0, 177.0, 208.0, 326.0, 410.0, 421.0, 435.0, 482.0, 487.0, 587.0, 607.0, 632.0, 649.0, 733.0, 842.0, 883.0, 984.0, 1025.0, 1137.0, 1186.0, 1198.0, 1200.0, 1277.0, 1278.0, 1285.0, 1289.0, 1294.0, 1297.0, 1302.0, 1387.0, 1388.0, 1454.0, 1501.0, 1663.0, 1727.0, 1746.0, 1760.0, 1773.0, 1786.0, 1789.0, 1815.0, 1819.0, 1820.0, 1822.0, 1857.0, 1893.0, 1911.0, 2022.0, 2033.0, 2050.0, 2052.0, 2176.0, 2189.0, 2264.0, 2314.0, 2316.0, 2521.0, 2580.0, 2622.0, 2646.0, 2648.0, 2678.0, 2736.0, 2737.0, 2738.0, 2872.0, 2972.0, 2997.0, 3039.0, 3040.0, 3090.0, 3104.0, 3339.0, 3340.0, 3481.0, 3551.0, 3588.0, 3636.0, 3679.0, 3710.0, 3712.0, 3749.0, 3960.0, 4007.0, 4034.0, 4041.0, 4054.0, 4091.0, 4215.0, 4302.0, 4335.0, 4343.0, 4439.0, 4440.0, 4485.0, 4582.0, 4641.0, 4701.0, 4776.0, 4796.0, 4831.0, 4833.0, 4849.0, 4851.0, 4854.0, 4855.0, 4899.0, 4957.0, 5029.0, 5118.0, 5125.0, 5159.0, 5187.0, 5207.0, 5310.0, 5331.0, 5335.0, 5339.0, 5345.0, 5371.0, 5426.0, 5467.0, 5514.0, 5589.0, 5609.0, 5681.0, 5715.0, 5725.0, 5727.0, 5745.0, 5802.0, 5863.0, 5883.0, 5916.0, 5973.0, 5976.0, 5989.0, 6256.0, 6261.0, 6294.0, 6300.0, 6311.0, 6339.0, 6452.0, 6625.0, 6668.0, 6687.0, 6764.0, 6793.0, 6813.0, 6874.0, 6909.0, 6915.0, 6934.0, 6949.0, 7005.0, 7006.0, 7011.0, 7023.0, 7026.0, 7041.0, 7051.0, 7089.0, 7297.0, 7349.0, 7410.0, 7422.0, 7469.0, 7517.0, 7535.0, 7593.0, 7694.0, 7730.0, 7753.0, 7791.0, 8085.0, 8106.0, 8131.0, 8175.0, 8216.0, 8218.0, 8233.0, 8260.0, 8289.0, 8312.0, 8425.0, 8501.0, 8527.0, 8558.0, 8569.0, 8764.0, 8863.0, 8897.0, 8904.0, 8940.0, 9013.0, 9088.0, 9139.0, 9150.0, 9159.0, 9170.0, 9196.0, 9230.0, 9546.0, 9564.0, 9567.0, 9569.0, 9580.0, 9612.0, 9640.0, 9667.0, 9672.0, 9696.0, 9726.0, 9739.0, 9742.0, 9757.0, 9759.0, 9780.0, 9794.0, 9812.0, 9863.0, 9880.0, 9901.0, 9907.0, 9923.0, 9968.0, 9973.0, 9985.0, 10174.0, 10227.0, 10312.0, 10365.0, 10392.0, 10432.0, 10454.0, 10460.0, 10523.0, 10587.0, 10603.0, 10616.0, 10620.0, 10644.0, 10650.0, 10785.0, 10807.0, 10811.0, 10847.0, 10938.0, 10948.0, 11004.0, 11020.0, 11030.0, 11060.0, 11093.0, 11094.0, 11117.0, 11132.0, 11173.0, 11176.0, 11194.0, 11219.0, 11270.0, 11273.0, 11284.0, 22880.0, 22897.0, 22906.0, 22981.0, 22985.0, 22994.0, 23054.0, 23067.0, 23090.0, 23094.0, 23102.0, 23130.0, 23135.0, 23139.0, 23192.0, 23218.0, 23241.0, 23254.0, 23293.0, 23295.0, 23315.0, 23363.0, 23381.0, 23384.0, 23399.0, 23476.0, 23513.0, 23654.0, 23759.0, 23774.0, 25759.0, 25766.0, 25771.0, 25776.0, 25792.0, 25794.0, 25865.0, 25895.0, 25900.0, 25930.0, 25943.0, 25970.0, 26000.0, 26015.0, 26048.0, 26086.0, 26088.0, 26093.0, 26231.0, 26261.0, 26469.0, 26505.0, 26523.0, 26528.0, 26873.0, 26993.0, 27005.0, 27040.0, 27087.0, 27154.0, 27158.0, 27434.0, 28976.0, 28988.0, 29800.0, 29882.0, 29886.0, 29907.0, 29911.0, 29914.0, 29948.0, 29990.0, 29992.0, 29998.0, 30846.0, 49856.0, 50626.0, 50943.0, 51005.0, 51025.0, 51079.0, 51112.0, 51117.0, 51149.0, 51231.0, 51259.0, 51329.0, 51343.0, 51490.0, 51533.0, 51547.0, 51564.0, 51586.0, 51588.0, 51608.0, 51657.0, 51750.0, 53373.0, 54487.0, 54520.0, 54531.0, 54535.0, 54538.0, 54540.0, 54617.0, 54676.0, 54758.0, 54760.0, 54795.0, 54850.0, 54862.0, 54903.0, 54920.0, 54923.0, 54929.0, 54932.0, 54949.0, 54963.0, 54971.0, 54973.0, 54982.0, 55080.0, 55095.0, 55192.0, 55308.0, 55367.0, 55515.0, 55558.0, 55559.0, 55621.0, 55661.0, 55663.0, 55672.0, 55692.0, 55697.0, 55738.0, 55743.0, 55898.0, 55909.0, 56006.0, 56063.0, 56111.0, 56241.0, 56928.0, 56963.0, 56975.0, 57176.0, 57190.0, 57333.0, 57461.0, 57491.0, 57505.0, 57506.0, 57521.0, 57572.0, 57591.0, 57602.0, 57610.0, 57647.0, 57649.0, 57654.0, 57655.0, 57701.0, 57758.0, 58491.0, 58499.0, 58513.0, 63027.0, 63910.0, 63922.0, 63941.0, 63976.0, 64090.0, 64129.0, 64170.0, 64175.0, 64285.0, 64342.0, 64375.0, 64599.0, 64708.0, 64718.0, 64773.0, 64780.0, 64787.0, 64794.0, 65123.0, 65980.0, 78994.0, 79058.0, 79159.0, 79364.0, 79415.0, 79447.0, 79603.0, 79616.0, 79654.0, 79706.0, 79720.0, 79735.0, 79778.0, 79792.0, 79813.0, 79818.0, 79829.0, 79844.0, 79869.0, 79874.0, 79930.0, 79943.0, 80017.0, 80020.0, 80139.0, 80152.0, 80153.0, 80169.0, 80230.0, 80233.0, 80381.0, 80709.0, 80726.0, 80864.0, 81502.0, 81543.0, 81567.0, 81576.0, 81794.0, 81848.0, 81857.0, 83444.0, 83463.0, 83786.0, 83860.0, 83933.0, 83985.0, 84073.0, 84164.0, 84167.0, 84245.0, 84289.0, 84330.0, 84342.0, 84444.0, 84447.0, 84464.0, 84532.0, 84619.0, 84662.0, 84696.0, 84787.0, 84807.0, 84818.0, 84836.0, 84838.0, 84875.0, 84902.0, 84958.0, 85302.0, 85446.0, 89797.0, 89941.0, 90060.0, 90313.0, 90639.0, 90678.0, 90993.0, 91156.0, 91179.0, 91252.0, 91289.0, 91522.0, 91647.0, 91949.0, 92822.0, 93323.0, 112398.0, 113178.0, 113179.0, 113878.0, 114609.0, 114785.0, 114822.0, 114823.0, 114881.0, 116113.0, 116115.0, 116540.0, 116987.0, 117166.0, 122953.0, 124045.0, 124245.0, 124401.0, 124404.0, 124997.0, 125950.0, 126393.0, 126526.0, 126549.0, 128272.0, 128497.0, 130271.0, 132158.0, 140876.0, 144100.0, 146059.0, 146540.0, 146691.0, 146705.0, 146850.0, 147650.0, 147912.0, 149473.0, 150696.0, 157697.0, 161882.0, 162968.0, 162979.0, 164592.0, 165140.0, 196883.0, 197258.0, 197322.0, 197335.0, 197342.0, 199786.0, 199990.0, 200205.0, 200424.0, 200634.0, 201232.0, 220001.0, 220064.0, 221496.0, 221937.0, 246744.0, 255104.0, 256302.0, 257364.0, 259173.0, 283232.0, 283234.0, 283870.0, 283989.0, 284058.0, 284086.0, 284129.0, 284403.0, 286075.0, 286128.0, 339105.0, 339768.0, 339834.0, 342945.0, 348013.0, 348093.0, 353376.0, 373863.0, 374654.0, 375033.0, 375346.0, 376497.0, 387849.0, 388336.0, 389289.0, 440503.0, 550631.0, 728047.0, 100289678.0, 100507436.0 
GO:0000978 MF 8.75e-06 79/1139  1179/28555 D09 RNA polymerase II cis-regulatory region sequence-specific DNA binding 1025.0, 1388.0, 1746.0, 2033.0, 2736.0, 2737.0, 2738.0, 3090.0, 3104.0, 3299.0, 4335.0, 4582.0, 4776.0, 4782.0, 4899.0, 5187.0, 5452.0, 5467.0, 5916.0, 5989.0, 6256.0, 6294.0, 6666.0, 6668.0, 6909.0, 6934.0, 7005.0, 7023.0, 7026.0, 7593.0, 7694.0, 7753.0, 9569.0, 9580.0, 9726.0, 9759.0, 9880.0, 9923.0, 9968.0, 10365.0, 10520.0, 11023.0, 22877.0, 23090.0, 23135.0, 26048.0, 27164.0, 50943.0, 51085.0, 54862.0, 55311.0, 55663.0, 57593.0, 58491.0, 63976.0, 63977.0, 64344.0, 64375.0, 79818.0, 83439.0, 83463.0, 84619.0, 84662.0, 84838.0, 85446.0, 116113.0, 116115.0, 122953.0, 147912.0, 161882.0, 162968.0, 162979.0, 171017.0, 221785.0, 221937.0, 286075.0, 342945.0, 390598.0, 100289678.0 
GO:0008013 MF 2.73e-05 13/1139    84/28555 D03 beta-catenin binding                     607.0, 1501.0, 1857.0, 2033.0, 2737.0, 6934.0, 8312.0, 9739.0, 9968.0, 23135.0, 25776.0, 83439.0, 283149.0 
GO:0003682 MF 2.87e-05 35/1139   407/28555 D02 chromatin binding                        326.0, 661.0, 1025.0, 1387.0, 1663.0, 1746.0, 1789.0, 1820.0, 1911.0, 2033.0, 2521.0, 2648.0, 2737.0, 3720.0, 4091.0, 4335.0, 5426.0, 5916.0, 5976.0, 6294.0, 9612.0, 9968.0, 9985.0, 22880.0, 23054.0, 23476.0, 51149.0, 51547.0, 57585.0, 57597.0, 84289.0, 84787.0, 90993.0, 114785.0, 122953.0 
GO:0048407 MF 3.78e-05  5/1139    11/28555 D04 platelet-derived growth factor binding   1277.0, 1278.0, 1289.0, 1291.0, 5159.0 
GO:0003677 MF 5.82e-05 61/1139   898/28555 D04 DNA binding                              661.0, 1025.0, 1663.0, 1773.0, 1775.0, 1786.0, 1789.0, 1820.0, 1911.0, 2033.0, 2521.0, 3720.0, 3978.0, 4831.0, 5371.0, 5426.0, 5467.0, 5514.0, 5916.0, 6621.0, 6666.0, 6874.0, 6909.0, 7023.0, 8085.0, 8289.0, 8940.0, 9580.0, 9640.0, 10365.0, 10620.0, 10847.0, 23144.0, 25946.0, 26015.0, 26993.0, 27343.0, 27434.0, 29800.0, 50943.0, 51085.0, 51092.0, 51588.0, 51750.0, 54617.0, 54971.0, 57585.0, 58499.0, 63922.0, 79603.0, 80152.0, 80233.0, 80709.0, 83439.0, 84330.0, 84444.0, 84464.0, 84627.0, 84838.0, 91748.0, 197342.0 
GO:0004984 MF 1.05e-06  0/1139   403/28555 D04 olfactory receptor activity               
GO:0004930 MF 2.36e-06  6/1139   685/28555 D04 G protein-coupled receptor activity      7434.0, 9170.0, 84435.0, 116535.0, 165082.0, 165140.0 
```
