## Supplementary material for "Genetic and environmental regulation of caudate nucleus transcriptome: insight into schizophrenia risk and the dopamine system": Data S7: nohup.out

```
'../../_m/eigengenes.csv' -> './eigengenes.csv'
'../../_m/modules.csv' -> './modules.csv'
'../../enrichment_comparison/_m/wgcna_module_enrichment.csv' -> './wgcna_module_enrichment.csv'
'../../enrichment_comparison/_m/wgcna_module_enrichment_excluding_mhc_region.csv' -> './wgcna_module_enrichment_excluding_mhc_region.csv'
'../../enrichment_comparison/_m/GO_analysis_module_black.txt' -> './GO_analysis_module_black.txt'
'../../enrichment_comparison/_m/GO_analysis_module_black.xlsx' -> './GO_analysis_module_black.xlsx'
'../../enrichment_comparison/_m/GO_analysis_module_blue.txt' -> './GO_analysis_module_blue.txt'
'../../enrichment_comparison/_m/GO_analysis_module_blue.xlsx' -> './GO_analysis_module_blue.xlsx'
'../../enrichment_comparison/_m/GO_analysis_module_brown.txt' -> './GO_analysis_module_brown.txt'
'../../enrichment_comparison/_m/GO_analysis_module_brown.xlsx' -> './GO_analysis_module_brown.xlsx'
'../../enrichment_comparison/_m/GO_analysis_module_cyan.txt' -> './GO_analysis_module_cyan.txt'
'../../enrichment_comparison/_m/GO_analysis_module_cyan.xlsx' -> './GO_analysis_module_cyan.xlsx'
'../../enrichment_comparison/_m/GO_analysis_module_darkred.txt' -> './GO_analysis_module_darkred.txt'
'../../enrichment_comparison/_m/GO_analysis_module_darkred.xlsx' -> './GO_analysis_module_darkred.xlsx'
'../../enrichment_comparison/_m/GO_analysis_module_green.txt' -> './GO_analysis_module_green.txt'
'../../enrichment_comparison/_m/GO_analysis_module_green.xlsx' -> './GO_analysis_module_green.xlsx'
'../../enrichment_comparison/_m/GO_analysis_module_greenyellow.txt' -> './GO_analysis_module_greenyellow.txt'
'../../enrichment_comparison/_m/GO_analysis_module_greenyellow.xlsx' -> './GO_analysis_module_greenyellow.xlsx'
'../../enrichment_comparison/_m/GO_analysis_module_grey60.txt' -> './GO_analysis_module_grey60.txt'
'../../enrichment_comparison/_m/GO_analysis_module_grey60.xlsx' -> './GO_analysis_module_grey60.xlsx'
'../../enrichment_comparison/_m/GO_analysis_module_grey.txt' -> './GO_analysis_module_grey.txt'
'../../enrichment_comparison/_m/GO_analysis_module_grey.xlsx' -> './GO_analysis_module_grey.xlsx'
'../../enrichment_comparison/_m/GO_analysis_module_lightcyan.txt' -> './GO_analysis_module_lightcyan.txt'
'../../enrichment_comparison/_m/GO_analysis_module_lightcyan.xlsx' -> './GO_analysis_module_lightcyan.xlsx'
'../../enrichment_comparison/_m/GO_analysis_module_lightgreen.txt' -> './GO_analysis_module_lightgreen.txt'
'../../enrichment_comparison/_m/GO_analysis_module_lightgreen.xlsx' -> './GO_analysis_module_lightgreen.xlsx'
'../../enrichment_comparison/_m/GO_analysis_module_lightyellow.txt' -> './GO_analysis_module_lightyellow.txt'
'../../enrichment_comparison/_m/GO_analysis_module_lightyellow.xlsx' -> './GO_analysis_module_lightyellow.xlsx'
'../../enrichment_comparison/_m/GO_analysis_module_magenta.txt' -> './GO_analysis_module_magenta.txt'
'../../enrichment_comparison/_m/GO_analysis_module_magenta.xlsx' -> './GO_analysis_module_magenta.xlsx'
'../../enrichment_comparison/_m/GO_analysis_module_midnightblue.txt' -> './GO_analysis_module_midnightblue.txt'
'../../enrichment_comparison/_m/GO_analysis_module_midnightblue.xlsx' -> './GO_analysis_module_midnightblue.xlsx'
'../../enrichment_comparison/_m/GO_analysis_module_pink.txt' -> './GO_analysis_module_pink.txt'
'../../enrichment_comparison/_m/GO_analysis_module_pink.xlsx' -> './GO_analysis_module_pink.xlsx'
'../../enrichment_comparison/_m/GO_analysis_module_red.txt' -> './GO_analysis_module_red.txt'
'../../enrichment_comparison/_m/GO_analysis_module_red.xlsx' -> './GO_analysis_module_red.xlsx'
'../../enrichment_comparison/_m/GO_analysis_module_royalblue.txt' -> './GO_analysis_module_royalblue.txt'
'../../enrichment_comparison/_m/GO_analysis_module_royalblue.xlsx' -> './GO_analysis_module_royalblue.xlsx'
'../../enrichment_comparison/_m/GO_analysis_module_salmon.txt' -> './GO_analysis_module_salmon.txt'
'../../enrichment_comparison/_m/GO_analysis_module_salmon.xlsx' -> './GO_analysis_module_salmon.xlsx'
'../../enrichment_comparison/_m/GO_analysis_module_tan.txt' -> './GO_analysis_module_tan.txt'
'../../enrichment_comparison/_m/GO_analysis_module_tan.xlsx' -> './GO_analysis_module_tan.xlsx'
'../../enrichment_comparison/_m/GO_analysis_module_turquoise.txt' -> './GO_analysis_module_turquoise.txt'
'../../enrichment_comparison/_m/GO_analysis_module_turquoise.xlsx' -> './GO_analysis_module_turquoise.xlsx'
'../../enrichment_comparison/_m/GO_analysis_module_yellow.txt' -> './GO_analysis_module_yellow.txt'
'../../enrichment_comparison/_m/GO_analysis_module_yellow.xlsx' -> './GO_analysis_module_yellow.xlsx'
eigengenes.csv
GO_analysis_module_black.txt
GO_analysis_module_black.xlsx
GO_analysis_module_blue.txt
GO_analysis_module_blue.xlsx
GO_analysis_module_brown.txt
GO_analysis_module_brown.xlsx
GO_analysis_module_cyan.txt
GO_analysis_module_cyan.xlsx
GO_analysis_module_darkred.txt
GO_analysis_module_darkred.xlsx
GO_analysis_module_green.txt
GO_analysis_module_green.xlsx
GO_analysis_module_greenyellow.txt
GO_analysis_module_greenyellow.xlsx
GO_analysis_module_grey60.txt
GO_analysis_module_grey60.xlsx
GO_analysis_module_grey.txt
GO_analysis_module_grey.xlsx
GO_analysis_module_lightcyan.txt
GO_analysis_module_lightcyan.xlsx
GO_analysis_module_lightgreen.txt
GO_analysis_module_lightgreen.xlsx
GO_analysis_module_lightyellow.txt
GO_analysis_module_lightyellow.xlsx
GO_analysis_module_magenta.txt
GO_analysis_module_magenta.xlsx
GO_analysis_module_midnightblue.txt
GO_analysis_module_midnightblue.xlsx
GO_analysis_module_pink.txt
GO_analysis_module_pink.xlsx
GO_analysis_module_red.txt
GO_analysis_module_red.xlsx
GO_analysis_module_royalblue.txt
GO_analysis_module_royalblue.xlsx
GO_analysis_module_salmon.txt
GO_analysis_module_salmon.xlsx
GO_analysis_module_tan.txt
GO_analysis_module_tan.xlsx
GO_analysis_module_turquoise.txt
GO_analysis_module_turquoise.xlsx
GO_analysis_module_yellow.txt
GO_analysis_module_yellow.xlsx
modules.csv
```
